# The impact of different antimicrobial exposures on the gut microbiome in the ARMORD observational study

**DOI:** 10.1101/2024.03.06.24303874

**Authors:** Leon Peto, Nicola Fawcett, Musaiwale M Kamfose, Claire Scarborough, Andy Peniket, Robert Danby, Tim EA Peto, Derrick W Crook, Martin J Llewelyn, A Sarah Walker

**Affiliations:** Oxford University Hospitals NHS Foundation Trust, Oxford, UK; Nuffield Department of Medicine, University of Oxford, Oxford, UK; NIHR Health Protection Research Unit in Healthcare Associated Infections and Antimicrobial Resistance, University of Oxford, Oxford, UK; Anthony Nolan Research Institute, Royal Free Hospital, Hampstead, London, UK; Brighton and Sussex Medical School, Falmer, UK; University Hospitals Sussex NHS Foundation Trust, Brighton, UK

## Abstract

**Background:** Better metrics to compare the impact of different antimicrobials on the gut microbiome would aid efforts to control antimicrobial resistance (AMR).

**Methods:** The Antibiotic Resistance in the Microbiome – Oxford (ARMORD) study recruited inpatients, outpatients and healthy volunteers in Oxfordshire, UK, who provided stool samples for metagenomic sequencing. Data on previous antimicrobial use and potential confounders were recorded. Exposures to each antimicrobial were considered as factors in a multivariable linear regression, also adjusted for demographics, with separate analyses for those contributing samples cross-sectionally or longitudinally. Outcomes were Shannon diversity and relative abundance of specific bacterial taxa (*Enterobacteriaceae, Enterococcus*, and major anaerobic groups) and antimicrobial resistance genes (targeting beta-lactams, tetracyclines, aminoglycosides, macrolides, and glycopeptides).

**Results:** 225 adults were included in the cross-sectional analysis, and a subset of 79 patients undergoing haematopoietic stem cell transplant provided serial samples for longitudinal analysis. Results were largely consistent between the two sampling frames. Recent use of piperacillin-tazobactam, meropenem, intravenous co-amoxiclav and clindamycin were associated with large reductions in microbiome diversity and reduced abundance of anaerobes. Exposure to piperacillin-tazobactam and meropenem were associated with a decreased abundance of *Enterobacteriaceae*, and an increased abundance of *Enterococcus* and major AMR genes, but there was no evidence that these antibiotics had a greater impact on microbiome diversity than iv co-amoxiclav or oral clindamycin. In contrast, co-trimoxazole, doxycycline, antifungals and antivirals had less impact on microbiome diversity and selection of AMR genes.

**Conclusion:** Simultaneous estimation of the impact of over 20 antimicrobials on the gut microbiome and AMR gene abundance highlighted important differences between individual drugs. Some drugs in the WHO Access group (co-amoxiclav, clindamycin) had similar magnitude impact on microbiome diversity to those in the Watch group (meropenem, piperacillin-tazobactam) with potential implications for acquisition of resistant organisms. Metagenomic sequencing can be used to compare the impact of different antimicrobial agents and treatment strategies on the commensal flora.

## Supplementary material for "The impact of different antimicrobial exposures on the gut microbiome in the ARMORD observational study": card.obo (part 1 of 2)

```
format-version: 1.2
date: 25:04:2019 14:51
saved-by: CARD
auto-generated-by: cv2obo
default-namespace: antibiotic_resistance
ontology: antibiotic_resistance

[Term]
id: ARO:0000000
name: macrolide antibiotic
namespace: antibiotic_resistance
def: "Macrolides are a group of drugs (typically antibiotics) that have a large macrocyclic lactone ring of 12-16 carbons to which one or more deoxy sugars, usually cladinose and desosamine, may be attached. Macrolides bind to the 50S-subunit of bacterial ribosomes, inhibiting the synthesis of vital proteins." [PMID:27480866, PMID:15544496, PMID:11324679]
is_a: ARO:1000003 ! antibiotic molecule

[Term]
id: ARO:0000001
name: fluoroquinolone antibiotic
namespace: antibiotic_resistance
def: "The fluoroquinolones are a family of synthetic broad-spectrum antibiotics that are 4-quinolone-3-carboxylates. These compounds interact with topoisomerase II (DNA gyrase) to disrupt bacterial DNA replication, damage DNA, and cause cell death." [PMID:23010009, PMID:3311572, PMID:3802748]
is_a: ARO:1000003 ! antibiotic molecule
synonym: "quinolone" EXACT []

[Term]
id: ARO:0000002
name: tetracycline-resistant ribosomal protection protein
namespace: antibiotic_resistance
def: "A family of proteins known to bind to the 30S ribosomal subunit. This interaction prevents tetracycline and tetracycline derivatives from inhibiting ribosomal function. Thus, these proteins confer elevated resistance to tetracycline derivatives as a ribosomal protection protein." []
is_a: ARO:3000185 ! antibiotic target protection protein
is_a: ARO:3000472 ! determinant of tetracycline resistance
relationship: confers_resistance_to ARO:3000050 ! tetracycline antibiotic

[Term]
id: ARO:0000003
name: astromicin
namespace: antibiotic_resistance
def: "Astromicin is an aminoglycoside antibiotic used to treat different types of bacterial infections. Astromicin works by binding to the bacterial 30S ribosomal subunit, causing misreading of mRNA and leaving the bacterium unable to synthesize proteins vital to its growth." [PMID:8385262, PMID:11083623, PMID:10103173]
is_a: ARO:0000016 ! aminoglycoside antibiotic
synonym: "Astromicina" EXACT []
synonym: "Astromicine" EXACT []
synonym: "Astromicinum" EXACT []
synonym: "fortimicin A" EXACT []
xref: PubChem:5284517

[Term]
id: ARO:0000004
name: monobactam
namespace: antibiotic_resistance
def: "Monobactams are a class of beta-lactam antibiotics with a broad spectrum of antibacterial activity, and have a structure which renders them highly resistant to beta-lactamases. Unlike penams and cephems, monobactams do not have any ring fused to its four-member lactam structure. Monobactam antibiotics are bactericidal, and act by inhibiting the synthesis of the peptidoglycan layer of bacterial cell walls. The peptidoglycan layer is important for cell wall structural integrity, especially in Gram-positive organisms." [PMID:02669628, PMID:11585791, PMID:3871589, PMID:15673804]
is_a: ARO:3000007 ! beta-lactam antibiotic

[Term]
id: ARO:0000005
name: neomycin
namespace: antibiotic_resistance
def: "Neomycin is an aminoglycoside antibiotic used to treat different types of bacterial infections. Neomycin works by binding to the bacterial 30S ribosomal subunit, causing misreading of mRNA and leaving the bacterium unable to synthesize proteins vital to its growth." [PMID:11083623, PMID:8385262, PMID:10103173]
is_a: ARO:0000016 ! aminoglycoside antibiotic
synonym: "Fradiomycin" EXACT []
synonym: "Fradiomycinum" EXACT []
synonym: "Framycetinum" EXACT []
synonym: "Mycifradin" EXACT []
synonym: "Neomas" EXACT []
synonym: "Soframycin" EXACT []
synonym: "framycetin" EXACT []
synonym: "neomycin B" EXACT []
xref: PubChem:8378

[Term]
id: ARO:0000006
name: erythromycin
namespace: antibiotic_resistance
def: "Erythromycin is a macrolide antibiotic with a 14-carbon ring that has an antimicrobial spectrum similar to or slightly wider than that of penicillin, and is often used for people that have an allergy to penicillins. Erythromycin may possess bacteriocidal activity, particularly at higher concentrations by binding to the 50S subunit of the bacterial 70S rRNA complex, inhibiting peptidyl-tRNA translocation. Thus, protein synthesis and subsequently structure/function processes critical for life or replication are inhibited." [PMID:7683018, PMID:10582867, PMID:15980346]
is_a: ARO:0000000 ! macrolide antibiotic
synonym: "Abomacetin" EXACT []
synonym: "Emgel" EXACT []
synonym: "Eritromicina" EXACT []
synonym: "Erymax" EXACT []
synonym: "Erythrocin" EXACT []
synonym: "Erythromycin A" EXACT []
synonym: "Erythromycine" EXACT []
synonym: "Erythromycinum" EXACT []
synonym: "N-methylerythromycin A" EXACT []
xref: PubChem:12560

[Term]
id: ARO:0000007
name: dibekacin
namespace: antibiotic_resistance
def: "Dibekacin is an aminoglycoside antibiotic used to treat different types of bacterial infections. Dibekacin works by binding to the bacterial 30S ribosomal subunit, causing misreading of mRNA and leaving the bacterium unable to synthesize proteins vital to its growth." [PMID:8385262, PMID:11083623, PMID:10103173]
is_a: ARO:0000016 ! aminoglycoside antibiotic
synonym: "Debecacin" EXACT []
synonym: "Dibekacina" EXACT []
synonym: "Dibekacine" EXACT []
synonym: "Dibekacinum" EXACT []
synonym: "Dideoxykanamycin B" EXACT []
synonym: "Icacine" EXACT []
synonym: "Kappati" EXACT []
synonym: "Orbicin" EXACT []
synonym: "Panamicin" EXACT []
xref: PubChem:470999

[Term]
id: ARO:0000008
name: cefoxitin
namespace: antibiotic_resistance
def: "Cefoxitin is a cephamycin antibiotic often grouped with the second generation cephalosporins. Cefoxitin is bactericidal and acts by inhibiting the synthesis of the peptidoglycan layer of bacterial cell walls. The peptidoglycan layer is important for cell wall structural integrity, especially in Gram-positive organisms. Cefoxitin's 7-alpha-methoxy group and 3' leaving group make it a poor substrate for most beta-lactamases." [PMID:15673804, PMID:3487346, PMID:11585791]
is_a: ARO:0000044 ! cephamycin
synonym: "Cefoxitin" EXACT []
synonym: "FOX" EXACT []
synonym: "Mefoxitin" EXACT []
synonym: "mefoxin" EXACT []
xref: PubChem:441199

[Term]
id: ARO:0000009
name: tunicamycin
namespace: antibiotic_resistance
def: "Tunicamycin is mixture of homologous nucleoside antibiotics that block the reaction of UDP-N-acetylglucosamine and dolichyl phosphate in the first step of glycoprotein synthesis." [PMID:1624425]
is_a: ARO:3000034 ! nucleoside antibiotic
is_a: ARO:3000707 ! antibiotic mixture
xref: PubChem:5354023

[Term]
id: ARO:0000010
name: antibiotic resistance gene cluster, cassette, or operon
namespace: antibiotic_resistance
def: "Clusters of antibiotic resistance genes. May be regulated by a shared promoter or repressor." []
is_a: ARO:3000000 ! determinant of antibiotic resistance

[Term]
id: ARO:0000011
name: cloxacillin
namespace: antibiotic_resistance
def: "Cloxacillin is a semisynthetic, isoxazolyl penicillin derivative in the beta-lactam class of antibiotics. It interferes with peptidogylcan synthesis and is commonly used for treating penicillin-resistant Staphylococcus aureus infections." [PMID:11585791, PMID:15673804, PMID:1234495]
is_a: ARO:3000008 ! penam
synonym: "Chloroxacillin" EXACT []
synonym: "Clossacillina" EXACT []
synonym: "Cloxacilina" EXACT []
synonym: "Cloxacilline" EXACT []
synonym: "Cloxacillinum" EXACT []
synonym: "Cloxapen" EXACT []
synonym: "Methocillin S" EXACT []
synonym: "Orbenin" EXACT []
synonym: "Syntarpen" EXACT []
synonym: "Tegopen" EXACT []
xref: PubChem:6098

[Term]
id: ARO:0000012
name: streptothricin
namespace: antibiotic_resistance
def: "Streptothricins are a group of N-glycoside antibiotics that include a carbamoylated D-glucosamine to which are attached a series of L-beta-lysine residues at position 2 and a streptolidine at position 1.  Streptothricins vary by the number of beta-lysine residues (from 1 (nourseothricin) to 7) and target protein synthesis in bacteria and eukaryotes." [PMID:11083623, PMID:8385262, PMID:10103173]
is_a: ARO:3000034 ! nucleoside antibiotic
synonym: "nourseothricin" EXACT []
synonym: "racemomycin" EXACT []
synonym: "streptothricin F" EXACT []
synonym: "yazumycin" EXACT []
xref: PubChem:475825

[Term]
id: ARO:0000013
name: amikacin
namespace: antibiotic_resistance
def: "Amikacin is an aminoglycoside antibiotic that works by binding to the bacterial 30S ribosomal subunit, causing misreading of mRNA and leaving the bacterium unable to synthesize proteins vital to its growth." [PMID:8385262, PMID:11083623, PMID:10103173]
is_a: ARO:0000016 ! aminoglycoside antibiotic
synonym: "AMK" EXACT []
synonym: "Amicacin" EXACT []
synonym: "Amikacina" EXACT []
synonym: "Amikacinum" EXACT []
synonym: "Amikavet" EXACT []
synonym: "Arikace" EXACT []
synonym: "Kaminax" EXACT []
synonym: "Lukadin" EXACT []
synonym: "Mikavir" EXACT []
synonym: "amikacine" EXACT []
synonym: "mikacin" EXACT []
xref: PubChem:37768

[Term]
id: ARO:0000014
name: gentamicin C
namespace: antibiotic_resistance
def: "Gentamicin C is a mixture of gentamicin C1, gentamicin C1a, and gentamicin C2 (these differ in substituents at position C6'). Gentamicin works by binding to the bacterial 30S ribosomal subunit, causing misreading of mRNA and leaving the bacterium unable to synthesize proteins vital to its growth." [PMID:8385262, PMID:11083623, PMID:10103173]
is_a: ARO:0000016 ! aminoglycoside antibiotic
is_a: ARO:3000707 ! antibiotic mixture
synonym: "Cidomycin" EXACT []
synonym: "Garamycin" EXACT []
synonym: "Gentacycol" EXACT []
synonym: "Gentamicins" EXACT []
synonym: "Gentamycinum" EXACT []
synonym: "Gentavet" EXACT []
synonym: "Gentocin" EXACT []
synonym: "Refobacin" EXACT []
synonym: "Uromycine" EXACT []
xref: PubChem:3084091

[Term]
id: ARO:0000015
name: methicillin
namespace: antibiotic_resistance
def: "Derived from penicillin to combat penicillin-resistance, methicillin is insensitive to beta-lactamases (also known as penicillinases) secreted by many penicillin-resistant bacteria. Methicillin is bactericidal, and acts by inhibiting the synthesis of the peptidoglycan layer of bacterial cell walls. The peptidoglycan layer is important for cell wall structural integrity, especially in Gram-positive organisms." [PMID:3889939, PMID:11585791, PMID:15673804]
is_a: ARO:3000008 ! penam
synonym: "Dimocillin" EXACT []
synonym: "Metacillin" EXACT []
synonym: "Methicillinum" EXACT []
synonym: "Methycillin" EXACT []
synonym: "Meticilina" EXACT []
synonym: "Meticilline" EXACT []
synonym: "Meticillinum" EXACT []
synonym: "Staphcillin" EXACT []
synonym: "meticillin" EXACT []
xref: PubChem:6087

[Term]
id: ARO:0000016
name: aminoglycoside antibiotic
namespace: antibiotic_resistance
def: "Aminoglycosides are a group of antibiotics that are mostly effective against Gram-negative bacteria. These molecules consist of aminated sugars attached to a dibasic cyclitol. Aminoglycosides work by binding to the bacterial 30S ribosomal subunit (some work by binding to the 50S subunit), inhibiting the translocation of the peptidyl-tRNA from the A-site to the P-site and also causing misreading of mRNA, leaving the bacterium unable to synthesize proteins vital to its growth." [PMID:11083623, PMID:8385262, PMID:10103173]
is_a: ARO:1000003 ! antibiotic molecule

[Term]
id: ARO:0000017
name: lincosamide antibiotic
namespace: antibiotic_resistance
def: "Lincosamides (e.g. lincomycin, clindamycin) are a class of drugs which bind to the 23s portion of the 50S subunit of bacterial ribosomes. This interaction inhibits early elongation of peptide chains by inhibiting the transpeptidase reaction, acting similarly to macrolides." [PMID:15135500, PMID:10582867]
is_a: ARO:1000003 ! antibiotic molecule

[Term]
id: ARO:0000018
name: viomycin
namespace: antibiotic_resistance
def: "Viomycin sulfate (Viocin) is an polypeptide antibiotic used in the treatment of tuberculosis. It is produced by the actinomycete Streptomyces puniceus and binds to the bacterial ribosome, inhibiting prokaryotic protein synthesis and certain forms of RNA splicing." [PMID:211438]
is_a: ARO:3000490 ! tuberactinomycin
synonym: "Celiomycin" EXACT []
synonym: "Florimycin" EXACT []
synonym: "Tuberactinomycin B" EXACT []
synonym: "Viocin" EXACT []
xref: PubChem:135398671

[Term]
id: ARO:0000020
name: carbapenem
namespace: antibiotic_resistance
def: "Carbapenems are a class of beta-lactam antibiotics with a broad spectrum of antibacterial activity, and have a structure which renders them highly resistant to beta-lactamases. Carbapenem antibiotics are bactericidal, and act by inhibiting the synthesis of the peptidoglycan layer of bacterial cell walls. The peptidoglycan layer is important for cell wall structural integrity, especially in Gram-positive organisms." [PMID:11585791, PMID:15673804]
is_a: ARO:3000007 ! beta-lactam antibiotic

[Term]
id: ARO:0000021
name: ribostamycin
namespace: antibiotic_resistance
def: "Ribostamycin is an aminoglycoside antibiotic used to treat different types of bacterial infections. Ribostamycin works by binding to the bacterial 30S ribosomal subunit, causing misreading of mRNA and leaving the bacterium unable to synthesize proteins vital to its growth." [PMID:10103173, PMID:8385262, PMID:11083623]
is_a: ARO:0000016 ! aminoglycoside antibiotic
synonym: "dekamycin IV" EXACT []
synonym: "hetangmycin" EXACT []
synonym: "ribastamin" EXACT []
synonym: "ribostamycin" EXACT []
synonym: "vistamycin" EXACT []
synonym: "xylostatin" EXACT []
xref: PubChem:33042

[Term]
id: ARO:0000022
name: polymyxin antibiotic
namespace: antibiotic_resistance
def: "Polymyxins are cationic detergent antibiotics, with a general structure of a cyclic peptide with a long hydrophobic tail. They disrupt the structure of the bacterial cell membrane by interacting with its phospholipids. Polymyxins have a bactericidal effect on Gram-negative bacilli, especially on Pseudomonas and coliform organisms." [PMID:11706007]
is_a: ARO:3000035 ! lipopeptide antibiotic

[Term]
id: ARO:0000023
name: enoxacin
namespace: antibiotic_resistance
def: "Enoxacin belongs to a group called fluoroquinolones. Its mode of action depends upon blocking bacterial DNA replication by binding itself to DNA gyrase and causing double-stranded breaks in the bacterial chromosome." [PMID:15914491]
is_a: ARO:0000001 ! fluoroquinolone antibiotic
synonym: "Enroxil" EXACT []
synonym: "Penetrex" EXACT []
xref: PubChem:3229

[Term]
id: ARO:0000024
name: butirosin
namespace: antibiotic_resistance
def: "Butirosin is an aminoglycoside antibiotic used to treat different types of bacterial infections. Butirosin works by binding to the bacterial 30S ribosomal subunit, causing misreading of mRNA and leaving the bacterium unable to synthesize proteins vital to its growth." [PMID:10103173, PMID:8385262, PMID:11083623]
is_a: ARO:0000016 ! aminoglycoside antibiotic
synonym: "ambutyrosin sulfate" EXACT []
synonym: "butirosin sulphate" EXACT []
xref: PubChem:72393

[Term]
id: ARO:0000025
name: fosfomycin
namespace: antibiotic_resistance
def: "Fosfomycin (also known as phosphomycin and phosphonomycin) is a broad-spectrum antibiotic produced by certain Streptomyces species. It is effective on gram positive and negative bacteria as it targets the cell wall, an essential feature shared by both bacteria. Its specific target is MurA (MurZ in E.coli), which attaches phosphoenolpyruvate (PEP) to UDP-N-acetylglucosamine, a step of commitment to cell wall synthesis. In the active site of MurA, the active cysteine molecule is alkylated which stops the catalytic reaction." [PMID:8075064, PMID:8994972, PMID:5809587, PMID:18701452, PMID:17567049]
is_a: ARO:3000003 ! antibiotic without defined classification
synonym: "(1R,2S)-1,2-epoxy-propylphosphonic\nacid" EXACT []
synonym: "phosphomycin" EXACT []
synonym: "phosphonomycin" EXACT []
xref: PubChem:73491

[Term]
id: ARO:0000026
name: streptogramin antibiotic
namespace: antibiotic_resistance
def: "Streptogramin antibiotics are natural products produced by various members of the Streptomyces genus. These antibiotics bind to the P site of the 50S subunit of bacterial ribosomes to inhibit protein synthesis. The family consists of two subgroups, type A and type B, which are simultaneously produced by the same bacterial species in a ratio of roughly 70:30." [PMID:15700955]
is_a: ARO:1000003 ! antibiotic molecule

[Term]
id: ARO:0000027
name: roxithromycin
namespace: antibiotic_resistance
def: "Roxithromycin is a semi-synthetic, 14-carbon ring macrolide antibiotic derived from erythromycin. It is used to treat respiratory tract, urinary and soft tissue infections. Roxithromycin may possess bacteriocidal activity, particularly at higher concentrations by binding to the 50S subunit of the bacterial 70S rRNA complex, protein synthesis and subsequently structure/function processes critical for life or replication are inhibited." [PMID:10582867, PMID:15980346]
is_a: ARO:0000000 ! macrolide antibiotic
xref: PubChem:6915744

[Term]
id: ARO:0000028
name: vancomycin
namespace: antibiotic_resistance
def: "Vancomycin is a glycopeptide antibiotic used in the prophylaxis and treatment of infections caused by Gram-positive bacteria. Vancomycin inhibits the synthesis of peptidoglycan, the major component of the cell wall of gram-positive bacteria. Its mechanism of action is unusual in that it acts by binding precursors of peptidoglycan, rather than by interacting with an enzyme." [PMID:16323116]
is_a: ARO:3000081 ! glycopeptide antibiotic
synonym: "Vancocin" EXACT []
xref: PubChem:14969

[Term]
id: ARO:0000029
name: teicoplanin
namespace: antibiotic_resistance
def: "Teicoplanin is a glycopeptide antibiotic used in the prophylaxis and treatment of serious infections caused by Gram-positive bacteria. Teicoplanin has a unique acyl-aliphatic chain, and binds to cell wall precursors to inhibit transglycosylation  and transpeptidation." [PMID:6240963, PMID:6239854, PMID:11131961, PMID:16323116, PMID:6235205]
is_a: ARO:3000081 ! glycopeptide antibiotic
synonym: "targocid" EXACT []
synonym: "teichomycin" EXACT []
xref: PubChem:16129712

[Term]
id: ARO:0000030
name: tigecycline
namespace: antibiotic_resistance
def: "Tigecycline is an glycylcycline antibiotic. It works by inhibiting action of the prokaryotic 30S ribosome." [PMID:11381101, PMID:19862477]
is_a: ARO:0000042 ! glycylcycline
synonym: "Tygacil" EXACT []
xref: PubChem:54686904

[Term]
id: ARO:0000031
name: antibiotic resistant gene variant or mutant
namespace: antibiotic_resistance
def: "Resistance to antibiotics is often conferred by single nucleotide polymorphisms (SNPs) and other mutations in target genes." []
is_a: ARO:3000000 ! determinant of antibiotic resistance
relationship: participates_in ARO:3000212 ! mutation conferring antibiotic resistance

[Term]
id: ARO:0000032
name: cephalosporin
namespace: antibiotic_resistance
def: "Cephalosporins are a class of beta-lactam antibiotics, containing the beta-lactam ring fused with a dihydrothiazolidine ring. Together with cephamycins they belong to a sub-group called cephems. Cephalosporin are bactericidal, and act by inhibiting the synthesis of the peptidoglycan layer of bacterial cell walls. The peptidoglycan layer is important for cell wall structural integrity, especially in Gram-positive organisms." [PMID:11585791, PMID:6810737, PMID:15673804]
is_a: ARO:3000276 ! cephem

[Term]
id: ARO:0000034
name: streptogramin A antibiotic
namespace: antibiotic_resistance
def: "Streptogramin A antibiotics are cyclic polyketide peptide hybrids that bind to the ribosomal peptidyl transfer centre. Structural variation arises from substituting a proline for its desaturated derivative and by its substitution for Ala or Cys. Used alone, streptogramin A antibiotics are bacteriostatic, but is bactericidal when used with streptogramin B antibiotics." [PMID:15700955, PMID:12102603, PMID:12860128, PMID:17015629]
is_a: ARO:0000026 ! streptogramin antibiotic

[Term]
id: ARO:0000035
name: sisomicin
namespace: antibiotic_resistance
def: "Sisomicin is an aminoglycoside antibiotic used to treat different types of bacterial infections. Sisomicin works by binding to the bacterial 30S ribosomal subunit, causing misreading of mRNA and leaving the bacterium unable to synthesize proteins vital to its growth." [PMID:8385262, PMID:11083623, PMID:10103173]
is_a: ARO:0000016 ! aminoglycoside antibiotic
synonym: "antibiotic 6640" EXACT []
synonym: "dehydrogentamicin" EXACT []
synonym: "rickamicin" EXACT []
synonym: "sisomycin" EXACT []
synonym: "sissomicin" EXACT []
xref: PubChem:36119

[Term]
id: ARO:0000036
name: ciprofloxacin
namespace: antibiotic_resistance
def: "Ciprofloxacin is a bacteriocidal fluoroquinolone. It blocks bacterial DNA replication by binding to the toposiomerase II or IV-DNA complex (or cleavable complex), thereby causing double-stranded breaks in the bacterial chromosome." [PMID:15700957, PMID:15914491]
is_a: ARO:0000001 ! fluoroquinolone antibiotic
synonym: "CIP" EXACT []
synonym: "Cipro" EXACT []
synonym: "Ciprobay" EXACT []
synonym: "Ciproxan" EXACT []
xref: PubChem:2764

[Term]
id: ARO:0000037
name: apramycin
namespace: antibiotic_resistance
def: "Apramycin is an aminoglycoside antibiotic used to treat different types of bacterial infections in animals. Apramycin works by binding to the bacterial 30S ribosomal subunit, causing misreading of mRNA and leaving the bacterium unable to synthesize proteins vital to its growth." [PMID:11083623, PMID:8385262, PMID:10103173]
is_a: ARO:0000016 ! aminoglycoside antibiotic
synonym: "ambylan" EXACT []
synonym: "apralan" EXACT []
synonym: "nebramycin II" EXACT []
xref: PubChem:3081545

[Term]
id: ARO:0000038
name: netilmicin
namespace: antibiotic_resistance
def: "Netilmicin is a member of the aminoglycoside family of antibiotics. These antibiotics have the ability to kill a wide variety of bacteria by binding to the bacterial 30S ribosomal subunit, causing misreading of mRNA and leaving the bacterium unable to synthesize proteins vital to its growth. Netilmicin is not absorbed from the gut and is therefore only given by injection or infusion. It is only used in the treatment of serious infections particularly those resistant to gentamicin." [PMID:10103173, PMID:11083623, PMID:8385262]
is_a: ARO:0000016 ! aminoglycoside antibiotic
synonym: "1-N-aethylsisomicin" EXACT []
synonym: "netilyn" EXACT []
synonym: "netromycin" EXACT []
synonym: "vectacin" EXACT []
xref: PubChem:441306

[Term]
id: ARO:0000039
name: spectinomycin
namespace: antibiotic_resistance
def: "Spectinomycin is an aminoglycoside antibiotic used to treat different types of bacterial infections. Spectinomycin works by binding to the bacterial 30S ribosomal subunit inhibiting translation." [PMID:10103173, PMID:8385262, PMID:11083623]
is_a: ARO:0000016 ! aminoglycoside antibiotic
synonym: "Actinospectacin" EXACT []
synonym: "Spectam" EXACT []
synonym: "Togamycin" EXACT []
synonym: "Trobicin" EXACT []
xref: PubChem:15541

[Term]
id: ARO:0000040
name: streptomycin
namespace: antibiotic_resistance
def: "Streptomycin is an aminoglycoside antibiotic used to treat different types of bacterial infections. Streptomycin works by binding to the bacterial 30S ribosomal subunit, causing misreading of mRNA and leaving the bacterium unable to synthesize proteins vital to its growth." [PMID:11083623, PMID:8385262, PMID:10103173]
is_a: ARO:0000016 ! aminoglycoside antibiotic
synonym: "streptomycin A sulfate" EXACT []
synonym: "streptomycin A" EXACT []
synonym: "streptomycin sulfate" EXACT []
synonym: "streptomycin sulphate" EXACT []
xref: PubChem:19649

[Term]
id: ARO:0000041
name: bacitracin
namespace: antibiotic_resistance
def: "Bacitracin is a mixture of related cyclic polypeptides produced by organisms of the licheniformis group of Bacillus subtilis var Tracy. Bacitracin interferes with the dephosphorylation of the C55-isoprenyl pyrophosphate, a molecule which carries the building blocks of the peptidoglycan bacterial cell wall outside of the inner membrane." [PMID:8389741]
is_a: ARO:3000053 ! peptide antibiotic
is_a: ARO:3000707 ! antibiotic mixture
synonym: "Altracin" EXACT []
synonym: "Ayfivin" EXACT []
synonym: "BACiiM" EXACT []
synonym: "Baciguent" EXACT []
synonym: "Baciquent" EXACT []
synonym: "Citracin" EXACT []
synonym: "Fortracin" EXACT []
synonym: "Penitracin" EXACT []
synonym: "Topitracin" EXACT []
synonym: "Zutracin" EXACT []

[Term]
id: ARO:0000042
name: glycylcycline
namespace: antibiotic_resistance
def: "Glycylcyclines are a new class of antibiotics derived from tetracycline. These tetracycline analogues are specifically designed to overcome two common mechanisms of tetracycline resistance. Presently, there is only one glycylcycline antibiotic for clinical use: tigecycline. It works by inhibiting action of the prokaryotic 30S ribosome, preventing the binding of aminoacyl-tRNA." [PMID:11381101]
is_a: ARO:3000050 ! tetracycline antibiotic

[Term]
id: ARO:0000043
name: carbenicillin
namespace: antibiotic_resistance
def: "Carbenicillin is a semi-synthetic antibiotic belonging to the carboxypenicillin subgroup of the penicillins. It has gram-negative coverage which includes Pseudomonas aeruginosa but limited gram-positive coverage. The carboxypenicillins are susceptible to degradation by beta-lactamase enzymes. Carbenicillin antibiotics are bactericidal, and act by inhibiting the synthesis of the peptidoglycan layer of bacterial cell walls. The peptidoglycan layer is important for cell wall structural integrity, especially in Gram-positive organisms." [PMID:15673804, PMID:11585791, PMID:4248289]
is_a: ARO:3000008 ! penam
synonym: "Anabactyl" EXACT []
synonym: "CAR" EXACT []
synonym: "Carbecin" EXACT []
synonym: "Carbenicilina" EXACT []
synonym: "Carbenicillina" EXACT []
synonym: "Carbenicilline" EXACT []
synonym: "Carbenicillinum" EXACT []
synonym: "Geopen" EXACT []
synonym: "Microcillin" EXACT []
synonym: "Pyopen" EXACT []
xref: PubChem:20824

[Term]
id: ARO:0000044
name: cephamycin
namespace: antibiotic_resistance
def: "Cephamycins are a group of beta-lactam antibiotics, very similar to cephalosporins. Together with cephalosporins, they form a sub-group of antibiotics known as cephems. Cephamycins are bactericidal, and act by inhibiting the synthesis of the peptidoglycan layer of bacterial cell walls. The peptidoglycan layer is important for cell wall structural integrity, especially in Gram-positive organisms. The 7-alpha-methoxy group increases resistance to beta-lactamases." [PMID:11585791, PMID:3487346, PMID:15673804]
is_a: ARO:3000276 ! cephem
xref: PubChem:123731

[Term]
id: ARO:0000045
name: acriflavine
namespace: antibiotic_resistance
def: "Acriflavine is a topical antiseptic. It has the form of an orange or brown powder. It may be harmful in the eyes or if inhaled. Acriflavine is also used as treatment for external fungal infections of aquarium fish." [PMID:11566977]
is_a: ARO:3000054 ! acridine dye
synonym: "Acriflavine" EXACT []
synonym: "Assiflavine" EXACT []
synonym: "Bialflavina" EXACT []
synonym: "Bioacridin" EXACT []
synonym: "Bovoflavin" EXACT []
synonym: "Buroflavin" EXACT []
synonym: "Choliflavin" EXACT []
synonym: "Euflavine" EXACT []
synonym: "Pantonsiletten" EXACT []
synonym: "Xanthacridinum" EXACT []
xref: PubChem:443101

[Term]
id: ARO:0000046
name: lincomycin
namespace: antibiotic_resistance
def: "Lincomycin is a lincosamide antibiotic that comes from the actinomyces Streptomyces lincolnensis. It binds to the 23s portion of the 50S subunit of bacterial ribosomes and inhibit early elongation of peptide chain by inhibiting transpeptidase reaction." [PMID:10582867, PMID:15135500]
is_a: ARO:0000017 ! lincosamide antibiotic
synonym: "Cillimycin" EXACT []
synonym: "Epilincomycin" EXACT []
synonym: "Jiemycin" EXACT []
synonym: "Lincocin" EXACT []
synonym: "Lincolcina" EXACT []
synonym: "Lincolnensin" EXACT []
synonym: "Lincomicina" EXACT []
synonym: "Lincomycin A" EXACT []
synonym: "Lincomycine" EXACT []
synonym: "Lincomycinum" EXACT []
xref: PubChem:3000540

[Term]
id: ARO:0000047
name: puromycin
namespace: antibiotic_resistance
def: "Puromycin is an aminonucleoside antibiotic, derived from Streptomyces alboniger, that causes premature chain termination during ribosomal protein translation." [PMID:7608059]
is_a: ARO:3000080 ! aminonucleoside antibiotic
synonym: "Puromycin dihydrochloride" EXACT []
synonym: "Puromycin hydrochloride" EXACT []
synonym: "Stylomycin dihydrochloride" EXACT []
xref: PubChem:439530

[Term]
id: ARO:0000049
name: kanamycin A
namespace: antibiotic_resistance
def: "Kanamycin is an aminoglycoside antibiotic used to treat different types of bacterial infections. Kanamycin works by binding to the bacterial 30S ribosomal subunit, causing misreading of mRNA and leaving the bacterium unable to synthesize proteins vital to its growth." [PMID:10103173, PMID:11083623, PMID:8385262]
is_a: ARO:0000016 ! aminoglycoside antibiotic
synonym: "Aminodeoxykanamycin" EXACT []
synonym: "Aspidium" EXACT []
synonym: "Kanamicina" EXACT []
synonym: "Kanamycin sulfate" EXACT []
synonym: "Kanamycine" EXACT []
synonym: "Kanamycinum" EXACT []
synonym: "Kantrex" EXACT []
synonym: "kanamycin A" EXACT []
xref: PubChem:6032

[Term]
id: ARO:0000050
name: streptogramin B antibiotic
namespace: antibiotic_resistance
def: "Streptogramin B antibiotics are are cyclic hepta- or hexa-depsipeptides.  Type B streptogramins block the peptide exit tunnel of the 50S bacterial ribosome. The general composition of group B streptogramins is 3-hydroxypicolinic acid-L-Thr-D-aminobutyric acid (or D-Ala)-L-Pro-L-Phe (or 4-N-,N-(dimethylamino)-L-Phe)-X-L-phenylglycine. Used alone, streptogramin B antibiotics are bacteriostatic, but is bactericidal when used with streptogramin A antibiotics." [PMID:15700955, PMID:9746015, PMID:10582867]
is_a: ARO:0000026 ! streptogramin antibiotic

[Term]
id: ARO:0000051
name: tetracycline
namespace: antibiotic_resistance
def: "Tetracycline is a broad-spectrum polyketide antibiotic produced by many Streptomyces. It works by inhibiting action of the prokaryotic 30S ribosome." [PMID:19862477, PMID:11381101]
is_a: ARO:3000050 ! tetracycline antibiotic
synonym: "Abricycline" EXACT []
synonym: "Achromycin" EXACT []
synonym: "Agromicina" EXACT []
synonym: "Ambramicina" EXACT []
synonym: "Ambramycin" EXACT []
synonym: "Biocycline" EXACT []
synonym: "Criseociclina" EXACT []
synonym: "Enterocycline" EXACT []
synonym: "Sumycin" EXACT []
synonym: "Tsiklomistsin" EXACT []
xref: PubChem:54675776

[Term]
id: ARO:0000052
name: tobramycin
namespace: antibiotic_resistance
def: "Tobramycin is an aminoglycoside antibiotic used to treat different types of bacterial infections. Tobramycin works by binding to the bacterial 30S ribosomal subunit, causing misreading of mRNA and leaving the bacterium unable to synthesize proteins vital to its growth." [PMID:11083623, PMID:8385262, PMID:10103173]
is_a: ARO:0000016 ! aminoglycoside antibiotic
synonym: "Gotabiotic" EXACT []
synonym: "Nebcin" EXACT []
synonym: "Tenebrimycin" EXACT []
synonym: "Tobracin" EXACT []
synonym: "Tobradistin" EXACT []
synonym: "Tobramaxin" EXACT []
synonym: "Tobramicin" EXACT []
synonym: "Tobramitsetin" EXACT []
synonym: "Tobramycetin" EXACT []
synonym: "Tobrex" EXACT []
xref: PubChem:36294

[Term]
id: ARO:0000053
name: bleomycin
namespace: antibiotic_resistance
def: "Bleomycin is a family of glycopeptide antibiotics produced by the bacterium Streptomyces verticillus. Bleomycins, taken as a mixture, act by the induction of DNA and RNA strand breaks. In addition to its antibacterial activity, bleomycin is also used as an anticancer agent." [PMID:15700963]
is_a: ARO:3000081 ! glycopeptide antibiotic
is_a: ARO:3000707 ! antibiotic mixture
synonym: "Blenoxane" EXACT []
synonym: "Bleocin" EXACT []
synonym: "Bleomicin" EXACT []
synonym: "Bleomycin sulfate" EXACT []
synonym: "Isobleomycin A2" EXACT []
synonym: "cu-blenoxane" EXACT []

[Term]
id: ARO:0000054
name: penicillin
namespace: antibiotic_resistance
def: "Penicillin (sometimes abbreviated PCN) is a beta-lactam antibiotic used in the treatment of bacterial infections caused by susceptible, usually Gram-positive, organisms. It works by inhibiting the synthesis of the peptidoglycan layer of bacterial cell walls. The peptidoglycan layer is important for cell wall structural integrity, especially in Gram-positive organisms." [PMID:11585791, PMID:15673804]
is_a: ARO:3000008 ! penam
synonym: "Benzopenicillin" EXACT []
synonym: "Benzylpenicillin" EXACT []
synonym: "Cilopen" EXACT []
synonym: "Dropcillin" EXACT []
synonym: "Gelacillin" EXACT []
synonym: "Liquacillin" EXACT []
synonym: "PCN" EXACT []
synonym: "Pharmacillin" EXACT []
synonym: "Pradupen" EXACT []
synonym: "Specilline G" EXACT []
synonym: "penicillin g" EXACT []
xref: PubChem:2349

[Term]
id: ARO:0000055
name: bicyclomycin
namespace: antibiotic_resistance
def: "Bicyclomycin represents a unique class of antibiotics, discovered in 1972. It is obtained by the fermentation of Streptomyces sapporonensis. In the crystalline form bicyclomycin is observed to be rhombic or monoclinic, depending on the solvent used. This antibiotic kills bacteria by inhibiting the Rho transcription terminator factor, halting ribonucleic acid (RNA) synthesis." [PMID:16181146, PMID:7487110]
is_a: ARO:3000003 ! antibiotic without defined classification
synonym: "Aizumycin" EXACT []
synonym: "Bacfeed" EXACT []
synonym: "Bacteron" EXACT []
synonym: "Bicozamicina" EXACT []
synonym: "Bicozamycin" EXACT []
synonym: "Bicozamycine" EXACT []
synonym: "Bicozamycinum" EXACT []
xref: PubChem:65807

[Term]
id: ARO:0000056
name: oxacillin
namespace: antibiotic_resistance
def: "Oxacillin is a penicillinase-resistant beta-lactam. It is similar to methicillin, and has replaced methicillin in clinical use. Oxacillin, especially in combination with other antibiotics, is effective against many penicillinase-producing strains of Staphylococcus aureus and Staphylococcus epidermidis." [PMID:7928809]
is_a: ARO:3000008 ! penam
synonym: "MPI-penicillin" EXACT []
synonym: "Ossacillina" EXACT []
synonym: "Oxacilina" EXACT []
synonym: "Oxacilline" EXACT []
synonym: "Oxacillinum" EXACT []
synonym: "Oxazocillin" EXACT []
synonym: "Oxazocilline" EXACT []
synonym: "Prostaphlin" EXACT []
synonym: "Prostaphlyn" EXACT []
xref: PubChem:6196

[Term]
id: ARO:0000057
name: telithromycin
namespace: antibiotic_resistance
def: "Telithromycin is a semi-synthetic derivative of erythromycin. It is a 14-membered macrolide and is the first ketolide antibiotic to be used in clinics. Telithromycin binds the 50S subunit of the bacterial ribosome to inhibit protein synthesis." [PMID:15700954]
is_a: ARO:0000000 ! macrolide antibiotic
synonym: "HMR-3647" EXACT []
synonym: "HMR3647" EXACT []
synonym: "Ketek" EXACT []
synonym: "Levviax" EXACT []
xref: PubChem:3002190

[Term]
id: ARO:0000058
name: cefazolin
namespace: antibiotic_resistance
def: "Cefazolin (INN), also known as cefazoline or cephazolin, is a first generation cephalosporin antibiotic. It is administered parenterally, and is active against a broad spectrum of bacteria." [PMID:27572414, PMID:4790605]
is_a: ARO:0000032 ! cephalosporin
synonym: "CFZ" EXACT []
synonym: "Cefamezin" EXACT []
synonym: "Cefazolina" EXACT []
synonym: "Cefazoline" EXACT []
synonym: "Cefazolinum" EXACT []
synonym: "Cephamezine" EXACT []
synonym: "Cephazolidin" EXACT []
synonym: "Cephazolin" EXACT []
synonym: "Cephazoline" EXACT []
synonym: "Elzogram" EXACT []
xref: PubChem:33255

[Term]
id: ARO:0000059
name: cefepime
namespace: antibiotic_resistance
def: "Cefepime (INN) is a fourth-generation cephalosporin antibiotic developed in 1994. It contains an aminothiazolyl group that decreases its affinity with beta-lactamases. Cefepime shows high binding affinity with penicillin-binding proteins and has an extended spectrum of activity against Gram-positive and Gram-negative bacteria, with greater activity against both Gram-negative and Gram-positive organisms than third-generation agents." [PMID:8150771]
is_a: ARO:0000032 ! cephalosporin
synonym: "Axepim" EXACT []
synonym: "Cefepima" EXACT []
synonym: "Cefepimum" EXACT []
synonym: "FEP" EXACT []
synonym: "Maxipime" EXACT []
xref: PubChem:5479537

[Term]
id: ARO:0000060
name: ceftazidime
namespace: antibiotic_resistance
def: "Ceftazidime is a third-generation cephalosporin antibiotic. Like other third-generation cephalosporins, it has broad spectrum activity against Gram-positive and Gram-negative bacteria. Unlike most third-generation agents, it is active against Pseudomonas aeruginosa, however it has weaker activity against Gram-positive microorganisms and is not used for such infections." [PMID:6805421]
is_a: ARO:0000032 ! cephalosporin
synonym: "CAZ" EXACT []
synonym: "Ceftazidim" EXACT []
synonym: "Ceptaz" EXACT []
synonym: "Fortaz" EXACT []
synonym: "Pentacef" EXACT []
synonym: "Tazicef" EXACT []
synonym: "Tazidime" EXACT []
synonym: "avibactam" EXACT []
synonym: "caftazidime" EXACT []
synonym: "ceftazidima" EXACT []
synonym: "ceftazidimum" EXACT []
xref: PubChem:5481173

[Term]
id: ARO:0000061
name: ceftobiprole
namespace: antibiotic_resistance
def: "Ceftobiprole (Zeftera/Zevtera) is a next generation (5th generation) cephalosporin antibiotic with activity against methicillin-resistant Staphylococcus aureus, penicillin-resistant Streptococcus pneumoniae, Pseudomonas aeruginosa, and Enterococci. Ceftobiprole inhibits transpeptidases essential to building cell walls, and is a poor substrate for most beta-lactamases." [PMID:22064544]
is_a: ARO:0000032 ! cephalosporin
synonym: "Ceftobiprole medocaril" EXACT []
synonym: "Zeftera" EXACT []
synonym: "Zevtera" EXACT []
xref: PubChem:135413542

[Term]
id: ARO:0000062
name: ceftriaxone
namespace: antibiotic_resistance
def: "Ceftriaxone is a third-generation cephalosporin antibiotic. The presence of an aminothiazolyl sidechain increases ceftriazone's resistance to beta-lactamases. Like other third-generation cephalosporins, it has broad spectrum activity against Gram-positive and Gram-negative bacteria." [PMID:6810737]
is_a: ARO:0000032 ! cephalosporin
synonym: "Biotrakson" EXACT []
synonym: "CRO" EXACT []
synonym: "Cefatriaxone" EXACT []
synonym: "Ceftriaxon" EXACT []
synonym: "Ceftriaxona" EXACT []
synonym: "Ceftriaxonum" EXACT []
synonym: "Ceftriazone" EXACT []
synonym: "Longacef" EXACT []
synonym: "Longaceph" EXACT []
synonym: "Rocephin" EXACT []
xref: PubChem:5479530

[Term]
id: ARO:0000063
name: cefuroxime
namespace: antibiotic_resistance
def: "Cefuroxime is a second-generation cephalosporin antibiotic with increased stability with beta-lactamases than first-generation cephalosporins. Cefuroxime is active against Gram-positive organisms but less active against methicillin-resistant strains." [PMID:1259408]
is_a: ARO:0000032 ! cephalosporin
synonym: "Biofuroksym" EXACT []
synonym: "CXM" EXACT []
synonym: "Cefuril" EXACT []
synonym: "Cefuroxim" EXACT []
synonym: "Cefuroximo" EXACT []
synonym: "Cefuroximum" EXACT []
synonym: "Cephuroxime" EXACT []
synonym: "Sharox" EXACT []
synonym: "Zinacef" EXACT []
xref: PubChem:5479529

[Term]
id: ARO:0000064
name: amoxicillin
namespace: antibiotic_resistance
def: "Amoxicillin is a moderate-spectrum, bacteriolytic, beta-lactam antibiotic used to treat bacterial infections caused by susceptible microorganisms. A derivative of penicillin, it has a wider range of treatment but remains relatively ineffective against Gram-negative bacteria. It is commonly taken with clavulanic acid, a beta-lactamase inhibitor. Like other beta-lactams, amoxicillin interferes with the synthesis of peptidoglycan." [PMID:19236222]
is_a: ARO:3000008 ! penam
synonym: "AMX" EXACT []
synonym: "Amolin" EXACT []
synonym: "Amopenixin" EXACT []
synonym: "Amoxicilina" EXACT []
synonym: "Amoxicilline" EXACT []
synonym: "Amoxicillinum" EXACT []
synonym: "Amoxycillin" EXACT []
synonym: "Clamoxyl" EXACT []
synonym: "D-Amoxicillin" EXACT []
synonym: "Moxal" EXACT []
xref: PubChem:33613

[Term]
id: ARO:0000065
name: clarithromycin
namespace: antibiotic_resistance
def: "Clarithromycin is a methyl derivative of erythromycin, sharing the 14-carbon macrolide ring. The antibiotic binds to the 50S subunit of the ribosome and is used to treat pharyngitis, tonsillitis, acute maxillary sinusitis, acute bacterial exacerbation of chronic bronchitis, pneumonia (especially atypical pneumonias associated with Chlamydia pneumoniae or TWAR), and skin structure infections." [PMID:7683018]
is_a: ARO:0000000 ! macrolide antibiotic
synonym: "Biaxin" EXACT []
synonym: "CLR" EXACT []
synonym: "Clambiotic" EXACT []
synonym: "Clarith" EXACT []
synonym: "Clathromycin" EXACT []
synonym: "Klacid" EXACT []
synonym: "Klaricid" EXACT []
synonym: "Macladin" EXACT []
synonym: "Naxy" EXACT []
synonym: "Veclam" EXACT []
xref: PubChem:84029

[Term]
id: ARO:0000066
name: clindamycin
namespace: antibiotic_resistance
def: "Clindamycin is a lincosamide antibiotic that blocks A-site aminoacyl-tRNA binding. It is usually used to treat infections with anaerobic bacteria but can also be used to treat some protozoal diseases, such as malaria." [PMID:20876128]
is_a: ARO:0000017 ! lincosamide antibiotic
synonym: "CLI" EXACT []
synonym: "Chlolincocin" EXACT []
synonym: "Chlorlincocin" EXACT []
synonym: "Cleocin" EXACT []
synonym: "Clindamicina" EXACT []
synonym: "Clindamycine" EXACT []
synonym: "Clindamycinum" EXACT []
synonym: "Clinimycin" EXACT []
synonym: "Sobelin" EXACT []
xref: PubChem:446598

[Term]
id: ARO:0000067
name: colistin
namespace: antibiotic_resistance
def: "Colistins are polymyxin antibiotics produced by certain strains of Bacillus polymyxa var. colistinus. Colistin, also referred to as polymyxin E, is a mixture of cyclic polypeptides colistin A and B which disrupt the bacterial cell membrane and is effective against Gram-negative bacteria." [PMID:20818945, PMID:17958555]
is_a: ARO:0000022 ! polymyxin antibiotic
synonym: "CST" EXACT []
synonym: "Colomycin" EXACT []
synonym: "polymyxin E" EXACT []

[Term]
id: ARO:0000068
name: daptomycin
namespace: antibiotic_resistance
def: "Daptomycin is a novel lipopeptide antibiotic used in the treatment of certain infections caused by Gram-positive organisms. Daptomycin interferes with the bacterial cell membrane, reducing membrane potential and inhibiting cell wall synthesis." [PMID:14985278, PMID:22083474, PMID:20522545, PMID:16311632, PMID:11353654, PMID:12615866, PMID:15870461]
is_a: ARO:3000035 ! lipopeptide antibiotic
synonym: "Cidecin" EXACT []
synonym: "Cubicin" EXACT []
synonym: "Daptomicina" EXACT []
synonym: "Daptomycine" EXACT []
synonym: "Daptomycinum" EXACT []
synonym: "Deptomycin" EXACT []
xref: PubChem:16134395

[Term]
id: ARO:0000069
name: doxycycline
namespace: antibiotic_resistance
def: "Doxycycline is second generation semi-synthetic derivative of the tetracycline group of antibiotics. It inhibits bacterial protein synthesis by binding to the 30S subunit of the bacterial ribosome and preventing the aminotransferase-tRNA from associating with the ribosome." [PMID:11381101, PMID:19862477]
is_a: ARO:3000050 ! tetracycline antibiotic
synonym: "Azudoxat" EXACT []
synonym: "Deoxymykoin" EXACT []
synonym: "Doxiciclina" EXACT []
synonym: "Doxitard" EXACT []
synonym: "Doxycyclinum" EXACT []
synonym: "Doxytetracycline" EXACT []
synonym: "Vibramycin" EXACT []
synonym: "Vibramycine" EXACT []
synonym: "Vibravenos" EXACT []
xref: PubChem:54671203

[Term]
id: ARO:0000070
name: ertapenem
namespace: antibiotic_resistance
def: "Ertapenem is a carbapenem antibiotic and is highly resistant to beta-lactamases like other carbapenems. It inhibits bacterial cell wall synthesis." [PMID:12951340, PMID:27572414]
is_a: ARO:0000020 ! carbapenem
synonym: "Invanz" EXACT []
xref: PubChem:150610

[Term]
id: ARO:0000071
name: levofloxacin
namespace: antibiotic_resistance
def: "Levofloxacin is a synthetic chemotherapeutic antibiotic of the fluoroquinolone drug class. Its main target is topoisomerase IV, inhibiting its function and disrupting DNA replication." [PMID:15700957]
is_a: ARO:0000001 ! fluoroquinolone antibiotic
synonym: "Levaquin" EXACT []
synonym: "Tavanic" EXACT []
xref: PubChem:149096

[Term]
id: ARO:0000072
name: linezolid
namespace: antibiotic_resistance
def: "Linezolid is a synthetic antibiotic used for the treatment of serious infections caused by Gram-positive bacteria that are resistant to several other antibiotics. It inhibits protein synthesis by binding to domain V of the 23S rRNA of the 50S subunit of bacterial ribosomes." [PMID:15700955, PMID:18757750]
is_a: ARO:3000079 ! oxazolidinone antibiotic
synonym: "Zyvox" EXACT []
synonym: "Zyvoxa" EXACT []
synonym: "Zyvoxam" EXACT []
synonym: "Zyvoxid" EXACT []
xref: PubChem:441401

[Term]
id: ARO:0000073
name: meropenem
namespace: antibiotic_resistance
def: "Meropenem is an ultra-broad spectrum injectable antibiotic used to treat a wide variety of infections, including meningitis and pneumonia. It is a beta-lactam and belongs to the subgroup of carbapenem, similar to imipenem and ertapenem." [PMID:18416587]
is_a: ARO:0000020 ! carbapenem
synonym: "Meronem" EXACT []
synonym: "Meropen" EXACT []
synonym: "Meropenem anhydrous" EXACT []
synonym: "Meropenemum" EXACT []
synonym: "Merrem" EXACT []
synonym: "meropenem" EXACT []
xref: PubChem:441130

[Term]
id: ARO:0000074
name: moxifloxacin
namespace: antibiotic_resistance
def: "Moxifloxacin is a fourth generation synthetic fluoroquinolone chemotherapeutic agent, and has been shown to be significantly more active than levofloxacin (4 to 8 times more) against Streptococcus pneumoniae. It acts by inhibiting bacterial DNA topoisomerases." [PMID:10193688, PMID:11858629]
is_a: ARO:0000001 ! fluoroquinolone antibiotic
synonym: "Actira (hydrochloride)" EXACT []
synonym: "Avelox (hydrochloride)" EXACT []
synonym: "Avelox" EXACT []
synonym: "MXFX" EXACT []
synonym: "Moxifloxacin hydrochloride" EXACT []
synonym: "Vigamox" EXACT []
xref: PubChem:152946

[Term]
id: ARO:0000075
name: nitrofurantoin
namespace: antibiotic_resistance
def: "Nitrofurantoin is an antibiotic used to treat urinary tract infections. It inhibits enzyme synthesis by inhibiting essential enzymes involved in the citric acid cycle, as well as those involved in DNA, RNA, and protein synthesis. It is marketed under the following brand names: Furadantin, Macrobid, Macrodantin, Nitro Macro and Urantoin." [PMID:1100114, PMID:7928834]
is_a: ARO:3004116 ! nitrofuran antibiotic
synonym: "Chemiofuran" EXACT []
synonym: "Cistofuran" EXACT []
synonym: "Furadantin" EXACT []
synonym: "Furadantine" EXACT []
synonym: "Furalan" EXACT []
synonym: "Macrobid" EXACT []
synonym: "Macrodantin" EXACT []
synonym: "Macrodantina" EXACT []
synonym: "Nitrofuradantin" EXACT []
xref: PubChem:6604200

[Term]
id: ARO:0000076
name: resistance-modifying agents
namespace: antibiotic_resistance
def: "Resistance-modifying agents (RMA) include antibiotic adjuvants and other inhibitors of antibiotic resistance, as well as antibiotic potentiators. These are non-antibiotic compounds which act to block resistance mechanisms or enhance antibiotic action. These are often delivered in combination with an antibiotic (e.g. amoxicillin-clavulanic acid) and may either affect the host organism or the pathogen. Adjuvants and potentiators are therefore used to rescue the activity of existing antibiotic drugs, and are researched as an alternative solution to the antibiotic resistance crisis." []
is_a: ARO:1000001 ! process or component of antibiotic biology or chemistry

[Term]
id: ARO:0000077
name: tazobactam
namespace: antibiotic_resistance
def: "Tazobactam is a compound which inhibits the action of bacterial beta-lactamases." []
is_a: ARO:3000042 ! beta-lactamase inhibitor
synonym: "Zosyn" EXACT []
xref: PubChem:123630

[Term]
id: ARO:0000078
name: piperacillin
namespace: antibiotic_resistance
def: "Piperacillin is an acetylureidopenicillin and has an extended spectrum of targets relative to other beta-lactam antibiotics. It inhibits cell wall synthesis in bacteria, and is usually taken with the beta-lactamase inhibitor tazobactam to overcome penicillin-resistant bacteria." [PMID:11735679]
is_a: ARO:3000008 ! penam
synonym: "Piperacillin anhydrous" EXACT []
synonym: "Piperacillin sodium" EXACT []
synonym: "Pipercillin" EXACT []
synonym: "Pipracil" EXACT []
synonym: "Pipril" EXACT []
xref: PubChem:43672

[Term]
id: ARO:0000079
name: clavulanate
namespace: antibiotic_resistance
def: "Clavulanic acid is a beta-lactamase inhibitor (marketed by GlaxoSmithKline, formerly Beecham) combined with penicillin group antibiotics to overcome certain types of antibiotic resistance. It is used to overcome resistance in bacteria that secrete beta-lactamase, which otherwise inactivates most penicillins." []
is_a: ARO:3000042 ! beta-lactamase inhibitor
synonym: "Acide clavulanique" EXACT []
synonym: "Acido clavulanico" EXACT []
synonym: "Clavulansaeure" EXACT []
synonym: "Clavulox" EXACT []
synonym: "Isoclavulanic acid" EXACT []
synonym: "Sodium Clavulanate" EXACT []
synonym: "acidum clavulanicum" EXACT []
synonym: "clavulanic acid" EXACT []
xref: PubChem:5280980

[Term]
id: ARO:0001001
name: antibiotic target alteration
namespace: antibiotic_resistance
def: "Mutational alteration or enzymatic modification of antibiotic target which results in antibiotic resistance." []
is_a: ARO:1000002 ! mechanism of antibiotic resistance
synonym: "antibiotic target alteration" EXACT []

[Term]
id: ARO:0001002
name: antibiotic target replacement
namespace: antibiotic_resistance
def: "Replacement or substitution of antibiotic action target, which process will result in antibiotic resistance." []
is_a: ARO:1000002 ! mechanism of antibiotic resistance
synonym: "antibiotic target substitution" EXACT []

[Term]
id: ARO:0001003
name: antibiotic target protection
namespace: antibiotic_resistance
def: "Protection of antibiotic action target from antibiotic binding, which process will result in antibiotic resistance." []
is_a: ARO:1000002 ! mechanism of antibiotic resistance

[Term]
id: ARO:0001004
name: antibiotic inactivation
namespace: antibiotic_resistance
def: "Enzymatic inactivation of antibiotic to confer drug resistance." [PMID:20564281]
is_a: ARO:1000002 ! mechanism of antibiotic resistance
synonym: "drug enzymatic inactivation" EXACT []
synonym: "drug enzymatic modification" EXACT []

[Term]
id: ARO:0010000
name: antibiotic efflux
namespace: antibiotic_resistance
def: "Antibiotic resistance via the transport of antibiotics out of the cell." [PMID:19678712]
is_a: ARO:1000002 ! mechanism of antibiotic resistance

[Term]
id: ARO:0010001
name: ATP-binding cassette (ABC) antibiotic efflux pump
namespace: antibiotic_resistance
def: "Directed pumping of antibiotic out of a cell to confer resistance. ATP-binding cassette (ABC) transporters are present in all cells of all organisms and use the energy of ATP binding/hydrolysis to transport substrates across cell membranes." [PMID:8302219]
is_a: ARO:3000159 ! efflux pump complex or subunit conferring antibiotic resistance
synonym: "ABC type drug efflux" EXACT []

[Term]
id: ARO:0010002
name: major facilitator superfamily (MFS) antibiotic efflux pump
namespace: antibiotic_resistance
def: "Directed pumping of antibiotic out of a cell to confer resistance. Major facilitator superfamily (MFS) transporters and ABC transporters comprise the two largest and most functionally diverse of the transporter superfamilies. However, MFS transporters are distinct from ABC transporters in both their primary sequence and structure and in the mechanism of energy coupling. As secondary transporters they are, like RND and SMR transporters, energized by the electrochemical proton gradient." [PMID:10943556, PMID:9529885, PMID:19678712]
is_a: ARO:3000159 ! efflux pump complex or subunit conferring antibiotic resistance
synonym: "MFS type drug efflux" EXACT []

[Term]
id: ARO:0010003
name: small multidrug resistance (SMR) antibiotic efflux pump
namespace: antibiotic_resistance
def: "Directed pumping of antibiotic out of a cell to confer resistance. Small multidrug resistance (SMR) proteins are a relatively small family of transporters, restricted to prokaryotic cells. They are also the smallest multidrug transporters, with only four transmembrane alpha-helices and no significant extramembrane domain." [PMID:17942072]
is_a: ARO:3000159 ! efflux pump complex or subunit conferring antibiotic resistance
synonym: "SMR type drug efflux" EXACT []

[Term]
id: ARO:0010004
name: resistance-nodulation-cell division (RND) antibiotic efflux pump
namespace: antibiotic_resistance
def: "Directed pumping of antibiotic out of a cell to confer resistance. Resistance-nodulation-division (RND) proteins are found in both prokaryotic and eukaryotic cells and have diverse substrate specificities and physiological roles. However, there are relatively few RND transporters and they are secondary transporters, energized not by ATP binding/hydrolysis but by proton movement down the transmembrane electrochemical gradient." [PMID:15582398, PMID:16915237, PMID:19664953]
is_a: ARO:3000159 ! efflux pump complex or subunit conferring antibiotic resistance
synonym: "RND type drug efflux" EXACT []

[Term]
id: ARO:1000001
name: process or component of antibiotic biology or chemistry
namespace: antibiotic_resistance
def: "Antibiotic resistance is the ability of a microorganism to withstand the effects of an antibiotic. It is a specific type of drug resistance." []

[Term]
id: ARO:1000002
name: mechanism of antibiotic resistance
namespace: antibiotic_resistance
def: "Antibiotic resistance mechanisms evolve naturally via natural selection through random mutation, but it could also be engineered by applying an evolutionary stress on a population." []
is_a: ARO:1000001 ! process or component of antibiotic biology or chemistry

[Term]
id: ARO:1000003
name: antibiotic molecule
namespace: antibiotic_resistance
def: "Antibiotics are commonly classified based on their mechanism of action, chemical structure or spectrum of activity." []
is_a: ARO:1000001 ! process or component of antibiotic biology or chemistry

[Term]
id: ARO:3000000
name: determinant of antibiotic resistance
namespace: antibiotic_resistance
def: "A mutation, single nucleotide polymorphism, gene, or gene product that confers antibiotic resistance." [PMID:15700955]
is_a: ARO:1000001 ! process or component of antibiotic biology or chemistry

[Term]
id: ARO:3000001
name: beta-lactamase
namespace: antibiotic_resistance
def: "Beta-lactamases are enzymes (EC 3.5.2.6) produced by some bacteria and are responsible for their resistance to beta-lactam antibiotics like penicillins, cephalosporins (are relatively resistant to beta-lactamase), cephamycins, and carbapenems (ertapenem). These antibiotics have a common element in their molecular structure: a four-atom ring known as a beta-lactam. The lactamase enzyme breaks that ring open, deactivating the molecule's antibacterial properties. Beta-lactam antibiotics are typically used to treat a broad spectrum of gram-positive and gram-negative bacteria. Beta-lactamases produced by gram-negative organisms are usually secreted." [PMID:6109327, PMID:21220461, PMID:7574506, PMID:19995920]
is_a: ARO:3000129 ! determinant of beta-lactam resistance
is_a: ARO:3000557 ! antibiotic inactivation enzyme

[Term]
id: ARO:3000002
name: vanW
namespace: antibiotic_resistance
def: "vanW is an accessory gene, with unknown function, found on vancomycin resistance operons." [PMID:11036060]
is_a: ARO:3002976 ! gene(s) or protein(s) associated with a glycopeptide resistance cluster
relationship: confers_resistance_to ARO:3000081 ! glycopeptide antibiotic

[Term]
id: ARO:3000003
name: antibiotic without defined classification
namespace: antibiotic_resistance
def: "These compounds are antibiotics of unique structure or origin, without a defined classification." []
is_a: ARO:1000003 ! antibiotic molecule
synonym: "miscellaneous antibiotic" EXACT []

[Term]
id: ARO:3000004
name: class B (metallo-) beta-lactamase
namespace: antibiotic_resistance
def: "Ambler Class B beta-lactamases are the metallo-beta-lactamases.  These enzymes possess one or two zinc ions in the active site, which are used to orient a hydroxide nucleophile to attack the carbonyl on a beta-lactam ring.  There are currently no inhibitors in late-stage development for these relatively new beta-lactamases." [PMID:15215079, PMID:14629034]
is_a: ARO:3000001 ! beta-lactamase
relationship: participates_in ARO:3000203 ! hydrolysis of beta-lactam antibiotic by metallo-beta-lactamase
synonym: "Molecular Class B beta-lactamase" EXACT []

[Term]
id: ARO:3000005
name: vanD
namespace: antibiotic_resistance
def: "VanD is a D-Ala-D-Ala ligase homolog similar to VanA, and can synthesize D-Ala-D-Lac, an alternative substrate for peptidoglycan synthesis that reduces vancomycin binding affinity. It is associated with both vancomycin and teicoplanin resistance." [PMID:10368136]
is_a: ARO:3002978 ! D-Ala-D-Lac ligase
relationship: part_of ARO:3000253 ! glycopeptide resistance gene cluster VanD

[Term]
id: ARO:3000006
name: vanH
namespace: antibiotic_resistance
def: "VanH is a D-specific alpha-ketoacid dehydrogenase that synthesizes D-lactate. D-lactate is incorporated into the end of the peptidoglycan subunits, decreasing vancomycin binding affinity." [PMID:1931965, PMID:9177243]
is_a: ARO:3002976 ! gene(s) or protein(s) associated with a glycopeptide resistance cluster
relationship: confers_resistance_to ARO:3000081 ! glycopeptide antibiotic

[Term]
id: ARO:3000007
name: beta-lactam antibiotic
namespace: antibiotic_resistance
def: "Beta-lactam antibiotics are a broad class of antibiotics that include penams (penicillin derivatives), cephems (cephalosporins), monobactams, and carbapenems. These antibiotic agents contain a beta-lactam nucleus in its molecular structure. They are the most widely-used group of antibiotics." [PMID:3889939]
is_a: ARO:1000003 ! antibiotic molecule

[Term]
id: ARO:3000008
name: penam
namespace: antibiotic_resistance
def: "Penams, often referred to as penicillins, are a group of antibiotics derived from Penicillium fungi. Penicillin antibiotics are historically significant because they are the first drugs that were effective against many previously serious diseases such as syphilis and Staphylococcus infections. Penicillins are still widely used today, though many types of bacteria are now resistant. All penicillins are beta-lactam antibiotics in the penam sub-group, and are used in the treatment of bacterial infections caused by susceptible, usually Gram-positive, organisms." [PMID:3889939]
is_a: ARO:3000007 ! beta-lactam antibiotic
synonym: "penicillin" EXACT []

[Term]
id: ARO:3000010
name: vanA
namespace: antibiotic_resistance
def: "VanA is a D-Ala-D-Ala ligase homolog that synthesizes D-Ala-D-Lac, an alternative substrate for peptidoglycan synthesis that reduces vancomycin binding affinity. It has been isolated from VREs. It is associated with both vancomycin and teicoplanin resistance." [PMID:9177243]
is_a: ARO:3002978 ! D-Ala-D-Lac ligase
relationship: part_of ARO:3000236 ! glycopeptide resistance gene cluster VanA
xref: PDB:1E4E

[Term]
id: ARO:3000011
name: vanX
namespace: antibiotic_resistance
def: "VanX is a D,D-dipeptidase that cleaves D-Ala-D-Ala but not D-Ala-D-Lac, ensuring that the latter dipeptide that has reduced binding affinity with vancomycin is used to synthesize peptidoglycan substrate." [PMID:7854121]
is_a: ARO:3002976 ! gene(s) or protein(s) associated with a glycopeptide resistance cluster
relationship: confers_resistance_to ARO:3000081 ! glycopeptide antibiotic

[Term]
id: ARO:3000012
name: protein(s) conferring antibiotic resistance via molecular bypass
namespace: antibiotic_resistance
def: "Proteins involved in restructuring of the cell wall, causing antibiotic resistance." []
is_a: ARO:3000000 ! determinant of antibiotic resistance
relationship: participates_in ARO:3000213 ! restructuring of bacterial cell wall conferring antibiotic resistance

[Term]
id: ARO:3000013
name: vanB
namespace: antibiotic_resistance
def: "VanB is a D-Ala-D-Ala ligase homolog similar to VanA, and can synthesize D-Ala-D-Lac, an alternative substrate for peptidoglycan synthesis that reduces vancomycin binding affinity. It has been isolated from VREs. It is associated with vancomycin resistance, but not teicoplanin resistance." [PMID:9177243]
is_a: ARO:3002978 ! D-Ala-D-Lac ligase
relationship: part_of ARO:3000238 ! glycopeptide resistance gene cluster VanB

[Term]
id: ARO:3000014
name: TEM beta-lactamase
namespace: antibiotic_resistance
def: "TEM-1 is the most commonly-encountered beta-lactamase in gram-negative bacteria. Up to 90% of ampicillin resistance in E. coli is due to the production of TEM-1. Also responsible for the ampicillin and penicillin resistance that is seen in H. influenzae and N. gonorrhoeae in increasing numbers. Although TEM-type beta-lactamases are most often found in E. coli and K. pneumoniae, they are also found in other species of gram-negative bacteria with increasing frequency. The amino acid substitutions responsible for the ESBL phenotype cluster around the active site of the enzyme and change its configuration, allowing access to oxyimino-beta-lactam substrates. Opening the active site to beta-lactam substrates also typically enhances the susceptibility of the enzyme to b-lactamase inhibitors, such as clavulanic acid.  Although the inhibitor-resistant beta-lactamases are not ESBLs, they are often discussed with ESBLs because they are also derivatives of the classical TEM- or SHV-type enzymes. These enzymes were at first given the designation IRT for inhibitor-resistant TEM beta-lactamase; however, all have subsequently been renamed with numerical TEM designations. There are at least 19 distinct inhibitor-resistant TEM beta-lactamases. Inhibitor-resistant TEM beta-lactamases have been found mainly in clinical isolates of E. coli, but also some strains of K. pneumoniae, Klebsiella oxytoca, P. mirabilis, and Citrobacter freundii. Although the inhibitor-resistant TEM variants are resistant to inhibition by clavulanic acid and sulbactam, thereby showing clinical resistance to the beta-lactam-lactamase inhibitor combinations of amoxicillin-clavulanate (Co-amoxiclav), ticarcillin-clavulanate, and ampicillin/sulbactam, they normally remain susceptible to inhibition by tazobactam and subsequently the combination of piperacillin/tazobactam, although resistance has been described." [PMID:11585791]
is_a: ARO:3000078 ! class A beta-lactamase
relationship: confers_resistance_to ARO:0000004 ! monobactam
relationship: confers_resistance_to ARO:0000032 ! cephalosporin
relationship: confers_resistance_to ARO:3000008 ! penam
relationship: confers_resistance_to ARO:3003706 ! penem

[Term]
id: ARO:3000015
name: SHV beta-lactamase
namespace: antibiotic_resistance
def: "SHV-1 shares 68 percent of its amino acids with TEM-1 and has a similar overall structure. The SHV-1 beta-lactamase is most commonly found in K. pneumoniae and is responsible for up to 20% of the plasmid-mediated ampicillin resistance in this species. ESBLs in this family also have amino acid changes around the active site, most commonly at positions 238 or 238 and 240. More than 60 SHV varieties are known." [PMID:11585791]
is_a: ARO:3000096 ! SHV-LEN beta-lactamase
relationship: confers_resistance_to ARO:0000020 ! carbapenem
relationship: confers_resistance_to ARO:0000032 ! cephalosporin
relationship: confers_resistance_to ARO:3000008 ! penam

[Term]
id: ARO:3000016
name: CTX-M beta-lactamase
namespace: antibiotic_resistance
def: "These enzymes were named for their greater activity against cefotaxime than other oxyimino-beta-lactam substrates (eg, ceftazidime, ceftriaxone, or cefepime). Rather than arising by mutation, they represent examples of plasmid acquisition of beta-lactamase genes normally found on the chromosome of Kluyvera species, a group of rarely pathogenic commensal organisms. These enzymes are not very closely related to TEM or SHV beta-lactamases in that they show only approximately 40% identity with these two commonly isolated beta-lactamases. Despite their name, a few are more active on ceftazidime than cefotaxime.  CTX-M-15 was recently found in bacterial strains expressing NDM-1 and were responsible for resistance to aztreonam." [PMID:20705517]
is_a: ARO:3000078 ! class A beta-lactamase
relationship: confers_resistance_to ARO:0000032 ! cephalosporin

[Term]
id: ARO:3000017
name: OXA beta-lactamase
namespace: antibiotic_resistance
def: "OXA beta-lactamases were long recognized as a less common but also plasmid-mediated beta-lactamase variety that could hydrolyze oxacillin and related anti-staphylococcal penicillins. These beta-lactamases differ from the TEM and SHV enzymes in that they belong to molecular class D and functional group 2d. The OXA-type beta-lactamases confer resistance to ampicillin and cephalothin and are characterized by their high hydrolytic activity against oxacillin and cloxacillin and the fact that they are poorly inhibited by clavulanic acid. Amino acid substitutions in OXA enzymes can also give the ESBL phenotype. The OXA beta-lactamase family was originally created as a phenotypic rather than a genotypic group for a few beta-lactamases that had a specific hydrolysis profile. Therefore, there is as little as 20% sequence homology among some of the members of this family. However, recent additions to this family show some degree of homology to one or more of the existing members of the OXA beta-lactamase family. Some confer resistance predominantly to ceftazidime, but OXA-17 confers greater resistance to cefotaxime and cefepime than it does resistance to ceftazidime." [PMID:16891520, PMID:24696435]
is_a: ARO:3000075 ! class D beta-lactamase
relationship: confers_resistance_to ARO:0000032 ! cephalosporin
relationship: confers_resistance_to ARO:3000008 ! penam

[Term]
id: ARO:3000018
name: IMI beta-lactamase
namespace: antibiotic_resistance
def: "IMI beta-lactamases are a group of TEM-1-like beta-lactamase that are known to hydrolyze imipenem. IMI beta-lactamases are inhibited by clavulanic acid and tazobactam." [PMID:8878585]
is_a: ARO:3000078 ! class A beta-lactamase
relationship: confers_resistance_to ARO:0000020 ! carbapenem

[Term]
id: ARO:3000020
name: IMP beta-lactamase
namespace: antibiotic_resistance
def: "Plasmid mediated IMP-type carbapenemases, of which at least 26 varieties are currently known, became established in Japan in the 1990s in enteric gram-negative organisms, Pseudomonas and Acinetobacter species. Integron-associated, sometimes within plasmids. Hydrolyses all beta-lactams except monobactams, and evades all beta-lactam inhibitors." [PMID:20121112, PMID:8141584]
is_a: ARO:3000568 ! subclass B1 (metallo-) beta-lactamase
relationship: confers_resistance_to ARO:0000020 ! carbapenem
relationship: confers_resistance_to ARO:0000032 ! cephalosporin
relationship: confers_resistance_to ARO:0000044 ! cephamycin
relationship: confers_resistance_to ARO:3000008 ! penam
relationship: confers_resistance_to ARO:3003706 ! penem

[Term]
id: ARO:3000021
name: VIM beta-lactamase
namespace: antibiotic_resistance
def: "The Verone integron-encoded metallo-beta-lactamase (VIM) family was reported from Italy in 1999. There are, to date, 23 reported variants.  VIM enzymes mostly occur in P. aeruginosa, also P. putida and, very rarely, Enterobacteriaceae. Integron-associated, sometimes within plasmids. Hydrolyses all beta-lactams except monobactams, and evades all beta-lactam inhibitors.  There is a strong incidence of these in East Asia." [PMID:20121112, PMID:12562689, PMID:18061205]
is_a: ARO:3000568 ! subclass B1 (metallo-) beta-lactamase
relationship: confers_resistance_to ARO:0000020 ! carbapenem
relationship: confers_resistance_to ARO:0000032 ! cephalosporin
relationship: confers_resistance_to ARO:0000044 ! cephamycin
relationship: confers_resistance_to ARO:3000008 ! penam
relationship: confers_resistance_to ARO:3003706 ! penem

[Term]
id: ARO:3000022
name: ristocetin
namespace: antibiotic_resistance
def: "Ristocetin is a glycopeptide antibiotic similar to vancomycin but positively charged. It is not used clinically because it induces platelet agglutination." [PMID:2532132, PMID:17620]
is_a: ARO:3000081 ! glycopeptide antibiotic
xref: PubChem:16204749

[Term]
id: ARO:3000023
name: aminocoumarin sensitive parE
namespace: antibiotic_resistance
def: "Subunit of the topoisomerase IV sensitive to aminocoumarins" [PMID:16127057, PMID:12604514]
is_a: ARO:3003259 ! antibiotic sensitive DNA topoisomerase subunit parE
relationship: targeted_by ARO:3000103 ! aminocoumarin antibiotic
relationship: targeted_by_drug ARO:3000111 ! novobiocin
relationship: targeted_by_drug ARO:3000132 ! clorobiocin
relationship: targeted_by_drug ARO:3000150 ! coumermycin A1

[Term]
id: ARO:3000024
name: patA
namespace: antibiotic_resistance
def: "PatA is an ABC transporter of Streptococcus pneumoniae that interacts with PatB to confer fluoroquinolone resistance." [PMID:20937787, PMID:20709735]
is_a: ARO:3000748 ! subunit of efflux pump conferring antibiotic resistance
relationship: part_of ARO:3000769 ! PatA-PatB

[Term]
id: ARO:3000025
name: patB
namespace: antibiotic_resistance
def: "PatB is an ABC transporter of Streptococcus pneumoniae that interacts with PatA to confer fluoroquinolone resistance.." [PMID:20709735, PMID:20937787]
is_a: ARO:3000748 ! subunit of efflux pump conferring antibiotic resistance
relationship: part_of ARO:3000769 ! PatA-PatB

[Term]
id: ARO:3000026
name: mepA
namespace: antibiotic_resistance
def: "MepA is an efflux protein regulated by MepR and part of the MepRAB cluster. Its presence in Staphylococcus aureus led to multidrug resistance, while it has also been shown to decrease tigecycline susceptibility." [PMID:15855507, PMID:15855508, PMID:16569840]
is_a: ARO:3000112 ! multidrug and toxic compound extrusion (MATE) transporter
relationship: confers_resistance_to_drug ARO:0000030 ! tigecycline
relationship: confers_resistance_to_drug ARO:0000051 ! tetracycline

[Term]
id: ARO:3000027
name: emrA
namespace: antibiotic_resistance
def: "EmrA is a membrane fusion protein, providing an efflux pathway with EmrB and TolC between the inner and outer membranes of E. coli, a Gram-negative bacterium." [PMID:7730261]
is_a: ARO:3000748 ! subunit of efflux pump conferring antibiotic resistance
relationship: part_of ARO:3000344 ! EmrAB-TolC

[Term]
id: ARO:3000034
name: nucleoside antibiotic
namespace: antibiotic_resistance
def: "Nucleoside antibiotics are made of modified nucleosides and nucleotides with wide-ranging activities and means of antibacterial effects. This drug class includes aminonucleoside antibiotics, which contain an amino group." [PMID:18679046, PMID:3061990]
is_a: ARO:1000003 ! antibiotic molecule

[Term]
id: ARO:3000035
name: lipopeptide antibiotic
namespace: antibiotic_resistance
def: "Lipopeptide antibiotics are aliphatic, with their hydrophobic components interacting with the bacterial cell membrane." [PMID:19156787]
is_a: ARO:3000053 ! peptide antibiotic

[Term]
id: ARO:3000036
name: tetracycline inactivation enzyme
namespace: antibiotic_resistance
def: "Enzymes or other gene products which hydroxylate tetracycline and other tetracycline derivatives. Hydroxylation inactivates tetracycline-like antibiotics, thus conferring resistance to these compounds." [PMID:24497223]
is_a: ARO:3000472 ! determinant of tetracycline resistance
is_a: ARO:3000557 ! antibiotic inactivation enzyme
relationship: confers_resistance_to ARO:3000050 ! tetracycline antibiotic
relationship: participates_in ARO:3000450 ! hydroxylation of antibiotic conferring resistance

[Term]
id: ARO:3000040
name: hydrolysis of antibiotic conferring resistance
namespace: antibiotic_resistance
def: "Hydrolysis of an antibiotic molecule to confer resistance." []
is_a: ARO:0001004 ! antibiotic inactivation

[Term]
id: ARO:3000042
name: beta-lactamase inhibitor
namespace: antibiotic_resistance
def: "Antibiotic adjuvants shown to inhibit the action of a beta-lactamase enzyme or enhance the ability of a beta-lactam antibiotic. These compounds are used along with antibiotics to treat beta-lactam-resistant infectious pathogens." []
is_a: ARO:0000076 ! resistance-modifying agents

[Term]
id: ARO:3000043
name: VEB beta-lactamase
namespace: antibiotic_resistance
def: "VEB beta-lactamases or Vietnamese extended-spectrum beta-lactamases are class A beta-lactamases that confer high-level resistance to oxyimino cephalosporins and to aztreonam" [PMID:10049269]
is_a: ARO:3000078 ! class A beta-lactamase
relationship: confers_resistance_to ARO:0000004 ! monobactam
relationship: confers_resistance_to ARO:0000032 ! cephalosporin

[Term]
id: ARO:3000045
name: component of AMR phenotype terminology
namespace: antibiotic_resistance
def: "A collection of curated phenotypic terms relating to antibiotic resistance and the Comprehensive Antibiotic Resistance Database." []
is_a: ARO:1000001 ! process or component of antibiotic biology or chemistry

[Term]
id: ARO:3000050
name: tetracycline antibiotic
namespace: antibiotic_resistance
def: "These antibiotics are derived from tetracycline, a polyketide antibiotic that inhibits the 30S subunit of bacterial ribosomes." [PMID:11381101]
is_a: ARO:1000003 ! antibiotic molecule

[Term]
id: ARO:3000052
name: determinant of phenicol resistance
namespace: antibiotic_resistance
def: "Enzymes, other proteins or other gene products shown clinically to confer resistance to phenicol (chloramphenicol) antibiotics. These include chloramphenicol acetyltransferase (CAT) enzymes, which are found in a large number of species." []
is_a: ARO:3000000 ! determinant of antibiotic resistance
relationship: confers_resistance_to ARO:3000387 ! phenicol antibiotic

[Term]
id: ARO:3000053
name: peptide antibiotic
namespace: antibiotic_resistance
def: "Peptide antibiotics have a wide range of antibacterial mechanisms, depending on the amino acids that make up the antibiotic, although most act to disrupt the cell membrane in some manner. Subclasses of peptide antibiotics can include additional sidechains of other types, such as lipids in the case of the lipopeptide antibiotics." [PMID:10348745, PMID:18065456]
is_a: ARO:1000003 ! antibiotic molecule

[Term]
id: ARO:3000054
name: acridine dye
namespace: antibiotic_resistance
def: "Acridine dyes are cell permeable, basic molecules with an acridine chromophore. These compounds intercalate DNA. The image shown represents the core structure of the acridine family, with specific dyes containing varying substituents." [PMID:11152426]
is_a: ARO:1000003 ! antibiotic molecule
xref: PubChem:9215

[Term]
id: ARO:3000055
name: SME beta-lactamase
namespace: antibiotic_resistance
def: "SME beta-lactamases are chromosome-mediated class A beta-lactamases that hydrolyze carbapenems in Serratia marcescens." [PMID:8092824]
is_a: ARO:3000078 ! class A beta-lactamase
relationship: confers_resistance_to ARO:0000020 ! carbapenem

[Term]
id: ARO:3000056
name: PER beta-lactamase
namespace: antibiotic_resistance
def: "PER beta-lactamases are plasmid-mediated extended spectrum beta-lactamases found in the Enterobacteriaceae family." []
is_a: ARO:3000078 ! class A beta-lactamase
relationship: confers_resistance_to ARO:0000004 ! monobactam
relationship: confers_resistance_to ARO:0000020 ! carbapenem
relationship: confers_resistance_to ARO:0000032 ! cephalosporin
relationship: confers_resistance_to ARO:3000008 ! penam
relationship: confers_resistance_to ARO:3003706 ! penem

[Term]
id: ARO:3000057
name: NDM beta-lactamase
namespace: antibiotic_resistance
def: "NDM beta-lactamases or New Delhi metallo-beta-lactamases are class B beta-lactamases that confer resistance to a broad range of antibiotics including carbapenems, cephalosporins and penicillins." [PMID:24165671, PMID:22078325, PMID:19770275, PMID:21930874, PMID:21507902, PMID:21624908, PMID:20705517, PMID:21393184]
is_a: ARO:3000568 ! subclass B1 (metallo-) beta-lactamase
relationship: confers_resistance_to ARO:0000020 ! carbapenem
relationship: confers_resistance_to ARO:0000032 ! cephalosporin
relationship: confers_resistance_to ARO:0000044 ! cephamycin
relationship: confers_resistance_to ARO:3000008 ! penam

[Term]
id: ARO:3000058
name: MIR beta-lactamase
namespace: antibiotic_resistance
def: "MIR beta-lactamases are plasmid-mediated beta-lactamases that confer resistance to oxyimino- and alpha-methoxy beta-lactams" [PMID:1963529]
is_a: ARO:3000076 ! class C beta-lactamase
relationship: confers_resistance_to ARO:0000004 ! monobactam
relationship: confers_resistance_to ARO:0000032 ! cephalosporin

[Term]
id: ARO:3000059
name: KPC beta-lactamase
namespace: antibiotic_resistance
def: "Klebsiella pneumoniae carbapenem resistant (KPC) beta-lactamases are notorious for their ability to efficiently hydrolyze carbapenems, unlike other Ambler Class A beta-lactamases.  There are currently 9 variants reported worldwide.  These enzymes were first isolated from Klebsiella pneumoniae strains in 2001 in the United States.  Hospital outbreaks have since been reported in Greece and Israel and KPC carrying strains are now endemic to New York facilities.  KPC-1 and KPC-2 have been shown to be identical and are now referred to as KPC-2." [PMID:17441734, PMID:19493866]
is_a: ARO:3000078 ! class A beta-lactamase
relationship: confers_resistance_to ARO:0000004 ! monobactam
relationship: confers_resistance_to ARO:0000020 ! carbapenem
relationship: confers_resistance_to ARO:0000032 ! cephalosporin
relationship: confers_resistance_to ARO:3000008 ! penam

[Term]
id: ARO:3000060
name: IND beta-lactamase
namespace: antibiotic_resistance
def: "IND beta-lactamases are class B carbapenem-hydrolyzing beta-lactamases" [PMID:10077836]
is_a: ARO:3000568 ! subclass B1 (metallo-) beta-lactamase
relationship: confers_resistance_to ARO:0000020 ! carbapenem

[Term]
id: ARO:3000066
name: GES beta-lactamase
namespace: antibiotic_resistance
def: "GES beta-lactamases or Guiana extended-spectrum beta-lactamases are related to the other plasmid-located class A beta-lactamases" []
is_a: ARO:3000078 ! class A beta-lactamase
relationship: confers_resistance_to ARO:0000020 ! carbapenem
relationship: confers_resistance_to ARO:0000032 ! cephalosporin
relationship: confers_resistance_to ARO:3000008 ! penam

[Term]
id: ARO:3000067
name: FOX beta-lactamase
namespace: antibiotic_resistance
def: "FOX beta-lactamases are plasmid-encoded AmpC-type beta-lactamase which conferred resistance to broad-spectrum cephalosporins and cephamycins" [PMID:7811034]
is_a: ARO:3000076 ! class C beta-lactamase
relationship: confers_resistance_to ARO:0000032 ! cephalosporin
relationship: confers_resistance_to ARO:0000044 ! cephamycin

[Term]
id: ARO:3000068
name: DHA beta-lactamase
namespace: antibiotic_resistance
def: "DHA beta-lactamases are plasmid-mediated AmpC β-lactamases that confer resistance to cephamycins and oxyimino-cephalosporins." [PMID:9736562]
is_a: ARO:3000076 ! class C beta-lactamase
relationship: confers_resistance_to ARO:0000032 ! cephalosporin
relationship: confers_resistance_to ARO:0000044 ! cephamycin

[Term]
id: ARO:3000069
name: CMY beta-lactamase
namespace: antibiotic_resistance
def: "CMY beta-lactamases are plasmid-mediated class C beta-lactamases that encodes for resistance to cephamycins." []
is_a: ARO:3000086 ! CMY-LAT beta-lactamase
is_a: ARO:3000087 ! CMY-MOX beta-lactamase
relationship: confers_resistance_to ARO:0000044 ! cephamycin

[Term]
id: ARO:3000071
name: vanS
namespace: antibiotic_resistance
def: "VanS is similar to histidine protein kinases like EnvZ and acts as a response regulator by activating VanR. VanS is required for high level transcription of other van glycopeptide resistance genes." [PMID:1556077]
is_a: ARO:3002905 ! VanS-VanR two-component regulatory system
relationship: confers_resistance_to ARO:3000081 ! glycopeptide antibiotic

[Term]
id: ARO:3000072
name: ACT beta-lactamase
namespace: antibiotic_resistance
def: "ACT beta-lactamases, also known as AmpC beta-lactamases, are cephalosporinases that cannot be inhibited by clavulanate. These enzymes are encoded by genes located on the chromosome and can be induced by the presence of beta-lactam antibiotics. However recently, these genes have been found on plasmids and expressed at high constitutive levels in Escherichia coli and Klebsiella pneumoniae." [PMID:9055993]
is_a: ARO:3000076 ! class C beta-lactamase
relationship: confers_resistance_to ARO:0000020 ! carbapenem
relationship: confers_resistance_to ARO:0000032 ! cephalosporin
relationship: confers_resistance_to ARO:0000044 ! cephamycin
relationship: confers_resistance_to ARO:3000008 ! penam

[Term]
id: ARO:3000073
name: ACC beta-lactamase
namespace: antibiotic_resistance
def: "ACC beta-lactamases or Ambler class C beta-lactamases are AmpC beta-lactamases. They possess an interesting resistance phenotype due to their low activity against cephamycins." [PMID:10428914]
is_a: ARO:3000076 ! class C beta-lactamase
relationship: confers_resistance_to ARO:0000004 ! monobactam
relationship: confers_resistance_to ARO:0000032 ! cephalosporin
relationship: confers_resistance_to ARO:3000008 ! penam

[Term]
id: ARO:3000074
name: emrB
namespace: antibiotic_resistance
def: "emrB is a translocase in the emrB -TolC efflux protein in E. coli. It recognizes substrates including carbonyl cyanide m-chlorophenylhydrazone (CCCP), nalidixic acid, and thioloactomycin." [PMID:1409590]
is_a: ARO:3000748 ! subunit of efflux pump conferring antibiotic resistance
relationship: part_of ARO:3000344 ! EmrAB-TolC

[Term]
id: ARO:3000075
name: class D beta-lactamase
namespace: antibiotic_resistance
def: "Class D beta-lactamases are one of the subgroups of beta-lactamases that are classified as serine enzymes." []
is_a: ARO:3000001 ! beta-lactamase
relationship: participates_in ARO:3000187 ! hydrolysis of beta-lactam antibiotic by serine beta-lactamase

[Term]
id: ARO:3000076
name: class C beta-lactamase
namespace: antibiotic_resistance
def: "AmpC type beta-lactamases are commonly isolated from extended-spectrum cephalosporin-resistant Gram-negative bacteria. AmpC beta-lactamases (also termed class C or group 1) are typically encoded on the chromosome of many Gram-negative bacteria including Citrobacter, Serratia, Enterobacter species, and P. aeruginosa where its expression is usually inducible; it may also occur on Escherichia coli but is not usually inducible, although it can be hyperexpressed. AmpC type beta-lactamases may also be carried on plasmids. AmpC beta-lactamases, in contrast to ESBLs, hydrolyse broad and extended-spectrum cephalosporins (cephamycins as well as to oxyimino-beta-lactams) but are not inhibited by beta-lactamase inhibitors such as clavulanic acid." [PMID:19822890]
is_a: ARO:3000001 ! beta-lactamase
relationship: participates_in ARO:3000187 ! hydrolysis of beta-lactam antibiotic by serine beta-lactamase
synonym: "AmpC beta-lactamase" EXACT []

[Term]
id: ARO:3000077
name: vanY
namespace: antibiotic_resistance
def: "VanY is a D,D-carboxypeptidase that cleaves removes the terminal D-Ala from peptidoglycan for the addition of D-Lactate. The D-Ala-D-Lac peptidoglycan subunits have reduced binding affinity with vancomycin compared to D-Ala-D-Ala." [PMID:16323116, PMID:24711382]
is_a: ARO:3002976 ! gene(s) or protein(s) associated with a glycopeptide resistance cluster
relationship: confers_resistance_to ARO:3000081 ! glycopeptide antibiotic

[Term]
id: ARO:3000078
name: class A beta-lactamase
namespace: antibiotic_resistance
def: "The Class A beta-lactamases are one of the subgroups of beta-lactamases that are classified as serine enzymes. Class A beta-lactamases exhibit a large degree of variability and are known to hydrolyze penicillins." [PMID:17407578]
is_a: ARO:3000001 ! beta-lactamase
relationship: participates_in ARO:3000187 ! hydrolysis of beta-lactam antibiotic by serine beta-lactamase

[Term]
id: ARO:3000079
name: oxazolidinone antibiotic
namespace: antibiotic_resistance
def: "Oxazolidinones are a class of synthetic antibiotics discovered the the 1980's.  They inhibit protein synthesis by binding to domain V of the 23S rRNA of the 50S subunit of bacterial ribosomes.  Linezolid is the only member of this class currently in clinical use." [PMID:18757750]
is_a: ARO:1000003 ! antibiotic molecule

[Term]
id: ARO:3000080
name: aminonucleoside antibiotic
namespace: antibiotic_resistance
def: "Aminonucleoside antibiotics are nucleoside antibiotics that contain an amino group. This amino group is often acylated, e.g. puromycin." [PMID:8576156]
is_a: ARO:3000034 ! nucleoside antibiotic

[Term]
id: ARO:3000081
name: glycopeptide antibiotic
namespace: antibiotic_resistance
def: "Glycopeptide antibiotics are natural products produced non-ribosomally by Actinomycetales bacteria. With the exception of bleomycins, they act by binding the terminal D-Ala-D-Ala in peptidoglycan precursors of the growing bacterial cell wall and are generally active against Gram-positive bacteria.  This inhibits transglycosylation leading to cell death due to osmotic stress." [PMID:10232990, PMID:4369274, PMID:16007453, PMID:3276316]
is_a: ARO:1000003 ! antibiotic molecule

[Term]
id: ARO:3000082
name: antibiotic biosynthesis
namespace: antibiotic_resistance
def: "The biological synthesis of antibiotics." []
is_a: ARO:1000001 ! process or component of antibiotic biology or chemistry

[Term]
id: ARO:3000083
name: MOX beta-lactamase
namespace: antibiotic_resistance
def: "MOX beta-lactamases are plasmid-mediated AmpC-type beta-lactamases." []
is_a: ARO:3000087 ! CMY-MOX beta-lactamase
relationship: confers_resistance_to ARO:0000032 ! cephalosporin
relationship: confers_resistance_to ARO:0000044 ! cephamycin
relationship: confers_resistance_to ARO:3000008 ! penam

[Term]
id: ARO:3000085
name: CMY-LAT-MOX beta-lactamase
namespace: antibiotic_resistance
def: "A grouping of the related CMY, LAT, and MOX beta-lactamases" []
is_a: ARO:3000076 ! class C beta-lactamase

[Term]
id: ARO:3000086
name: CMY-LAT beta-lactamase
namespace: antibiotic_resistance
def: "A grouping of the related CMY and LAT beta-lactamases." []
is_a: ARO:3000085 ! CMY-LAT-MOX beta-lactamase

[Term]
id: ARO:3000087
name: CMY-MOX beta-lactamase
namespace: antibiotic_resistance
def: "A grouping of the related CMY and MOX beta-lactamases" []
is_a: ARO:3000085 ! CMY-LAT-MOX beta-lactamase

[Term]
id: ARO:3000089
name: AER beta-lactamase
namespace: antibiotic_resistance
def: "AER beta-lactamases are capable of hydrolyzing arbenicillin." [PMID:9687391]
is_a: ARO:3000078 ! class A beta-lactamase
relationship: confers_resistance_to ARO:3000008 ! penam
synonym: "AsbB1" EXACT []

[Term]
id: ARO:3000090
name: Bla1
namespace: antibiotic_resistance
def: "Bla1 is a chromosomal-encoded beta-lactamase, found in Bacillus anthracis, which hydrolyzes penicillins." [PMID:12760895, PMID:27557855]
is_a: ARO:3004229 ! class A Bacillus anthracis Bla beta-lactamase

[Term]
id: ARO:3000091
name: CARB beta-lactamase
namespace: antibiotic_resistance
def: "CARB beta-lactamases are class A lactamases that can hydrolyze carbenicillin. Many of the PSE beta-lactamases have been renamed as CARB-lactamases with the notable exception of PSE-2 which is now OXA-10." [PMID:6782068, PMID:9687391]
is_a: ARO:3000078 ! class A beta-lactamase
relationship: confers_resistance_to ARO:3000008 ! penam

[Term]
id: ARO:3000094
name: OCH beta-lactamase
namespace: antibiotic_resistance
def: "OCH beta-lactamases are Ambler class C chromosomal-encoded beta-lactamases in Ochrobactrum anthropi" [PMID:11451692]
is_a: ARO:3000076 ! class C beta-lactamase
relationship: confers_resistance_to ARO:0000004 ! monobactam
relationship: confers_resistance_to ARO:0000032 ! cephalosporin
relationship: confers_resistance_to ARO:0000044 ! cephamycin
relationship: confers_resistance_to ARO:3000008 ! penam
relationship: confers_resistance_to ARO:3003706 ! penem

[Term]
id: ARO:3000095
name: SRT beta-lactamase
namespace: antibiotic_resistance
def: "SRT beta-lactamases." []
is_a: ARO:3000076 ! class C beta-lactamase
relationship: confers_resistance_to ARO:0000032 ! cephalosporin

[Term]
id: ARO:3000096
name: SHV-LEN beta-lactamase
namespace: antibiotic_resistance
def: "A grouping of the related SHV and LEN beta-lactamases." []
is_a: ARO:3000078 ! class A beta-lactamase

[Term]
id: ARO:3000097
name: LEN beta-lactamase
namespace: antibiotic_resistance
def: "LEN beta-lactamases are chromosomal class A beta-lactamases that confer resistance to ampicillin, amoxicillin, carbenicillin, and ticarcillin but not to extended-spectrum beta-lactams." [PMID:15215087]
is_a: ARO:3000096 ! SHV-LEN beta-lactamase
relationship: confers_resistance_to ARO:3000008 ! penam
relationship: confers_resistance_to ARO:3003706 ! penem

[Term]
id: ARO:3000098
name: PDC beta-lactamase
namespace: antibiotic_resistance
def: "PDC beta-lactamases are class C beta-lactamases that are found in Pseudomonas aeruginosa." [PMID:19258272]
is_a: ARO:3000076 ! class C beta-lactamase
relationship: confers_resistance_to ARO:0000004 ! monobactam
relationship: confers_resistance_to ARO:0000020 ! carbapenem
relationship: confers_resistance_to ARO:0000032 ! cephalosporin

[Term]
id: ARO:3000100
name: gene modulating beta-lactam resistance
namespace: antibiotic_resistance
def: "Genes that directly or indirectly modulate beta-lactam resistance." [PMID:16143832]
is_a: ARO:3000000 ! determinant of antibiotic resistance
is_a: ARO:3000129 ! determinant of beta-lactam resistance

[Term]
id: ARO:3000102
name: determinant of fluoroquinolone resistance
namespace: antibiotic_resistance
def: "Enzymes, other proteins or other gene products shown clinically to confer resistance to fluoroquinolone antibiotics" []
is_a: ARO:3000000 ! determinant of antibiotic resistance
relationship: confers_resistance_to ARO:0000001 ! fluoroquinolone antibiotic

[Term]
id: ARO:3000103
name: aminocoumarin antibiotic
namespace: antibiotic_resistance
def: "Aminocoumarin antibiotics bind DNA gyrase subunit B to inhibit ATP-dependent DNA supercoiling." [PMID:8231802]
is_a: ARO:1000003 ! antibiotic molecule

[Term]
id: ARO:3000104
name: determinant of aminoglycoside resistance
namespace: antibiotic_resistance
def: "Enzymes, other proteins or other gene products shown clinically to confer resistance to aminoglycoside antibiotics." [PMID:20833577]
is_a: ARO:3000000 ! determinant of antibiotic resistance
relationship: confers_resistance_to ARO:0000016 ! aminoglycoside antibiotic

[Term]
id: ARO:3000105
name: phosphorylation of antibiotic conferring resistance
namespace: antibiotic_resistance
def: "Phosphorylation of antibiotic usually by ATP, sometimes GTP" []
is_a: ARO:0001004 ! antibiotic inactivation

[Term]
id: ARO:3000106
name: acylation of antibiotic conferring resistance
namespace: antibiotic_resistance
def: "Addition of an acyl group to an antibiotic, often via acetylation by acetylCoA." []
is_a: ARO:0001004 ! antibiotic inactivation

[Term]
id: ARO:3000107
name: nucleotidylation of antibiotic conferring resistance
namespace: antibiotic_resistance
def: "Modification by NMP, usually AMP." []
is_a: ARO:0001004 ! antibiotic inactivation

[Term]
id: ARO:3000111
name: novobiocin
namespace: antibiotic_resistance
def: "Novobiocin is an aminocoumarin antibiotic produced by Streptomyces spheroides and Streptomyces niveus, and binds DNA gyrase subunit B inhibiting ATP-dependent DNA supercoiling." [PMID:8231802, PMID:10770754, PMID:4680802]
is_a: ARO:3000103 ! aminocoumarin antibiotic
synonym: "cathomycin" EXACT []
synonym: "streptonivicin" EXACT []
xref: PubChem:54675769

[Term]
id: ARO:3000112
name: multidrug and toxic compound extrusion (MATE) transporter
namespace: antibiotic_resistance
def: "Directed pumping of antibiotic out of a cell to confer resistance. Multidrug and toxic compound extrusion (MATE) transporters utilize the cationic gradient across the membrane as an energy source. Although there is a diverse substrate specificity, almost all MATE transporters recognize fluoroquinolones. Arciflavine, ethidium and aminoglycosides are also good substrates." [PMID:19100867, PMID:16330770]
is_a: ARO:3000159 ! efflux pump complex or subunit conferring antibiotic resistance

[Term]
id: ARO:3000113
name: vga-type ABC-F protein
namespace: antibiotic_resistance
def: "Vga-type plasmid-borne ABC-F proteins, expressed in staphylococci that confer resistance to streptogramin A antibiotics through ribosomal protection" [PMID:20876620, PMID:21768510, PMID:15728891]
is_a: ARO:3004469 ! ABC-F ATP-binding cassette ribosomal protection protein
relationship: confers_resistance_to_drug ARO:3000669 ! pristinamycin IIA
relationship: confers_resistance_to_drug ARO:3000672 ! madumycin II
relationship: confers_resistance_to_drug ARO:3000673 ! griseoviridin
relationship: confers_resistance_to_drug ARO:3000674 ! dalfopristin
relationship: confers_resistance_to_drug ARO:3001317 ! pleuromutilin

[Term]
id: ARO:3000114
name: aminoglycoside phosphotransferase (APH)
namespace: antibiotic_resistance
def: "Kinases that modify aminoglycoside antibiotics by phosphorylation using NTPs as cofactor" [PMID:9872733, PMID:20833577]
is_a: ARO:3000104 ! determinant of aminoglycoside resistance
is_a: ARO:3000557 ! antibiotic inactivation enzyme
relationship: participates_in ARO:3000105 ! phosphorylation of antibiotic conferring resistance
synonym: "aminoglycoside kinase" EXACT []

[Term]
id: ARO:3000115
name: antibiotic resistant DNA topoisomerase subunit parE
namespace: antibiotic_resistance
def: "ParE is a subunit of topoisomerase IV, which decatenates and relaxes DNA to allow access to genes for transcription or translation. Mutations in ParE prevents antibiotics from inhibiting DNA synthesis, thus conferring resistance." []
is_a: ARO:3000370 ! antibiotic resistant DNA topoisomerase subunit
relationship: derives_from ARO:3003259 ! antibiotic sensitive DNA topoisomerase subunit parE

[Term]
id: ARO:3000116
name: vanZ
namespace: antibiotic_resistance
def: "VanZ is a teicoplanin resistance gene that is an accessory protein. VanZ prevents the incorporation of the terminal D-Ala into peptidoglycan subunits." [PMID:16323116]
is_a: ARO:3002976 ! gene(s) or protein(s) associated with a glycopeptide resistance cluster
relationship: confers_resistance_to ARO:3000081 ! glycopeptide antibiotic

[Term]
id: ARO:3000117
name: antibiotic A47934
namespace: antibiotic_resistance
def: "A47934 is an 'aglycone' glycopeptide antibiotic produced by Streptomyces toyocaensis. It is a teicoplanin-like glycopeptide." [PMID:9435111, PMID:17884639, PMID:16492565, PMID:12060705]
is_a: ARO:3000081 ! glycopeptide antibiotic
xref: PubChem:16131155

[Term]
id: ARO:3000118
name: vgaB
namespace: antibiotic_resistance
def: "Vga(B) is an ABC-F protein expressed in staphylococci that confers resistance to streptogramin A antibiotics and related compounds. It is associated with plasmid DNA." [PMID:15728891, PMID:9427556]
is_a: ARO:3000113 ! vga-type ABC-F protein
relationship: confers_resistance_to_drug ARO:3000669 ! pristinamycin IIA
relationship: confers_resistance_to_drug ARO:3000674 ! dalfopristin

[Term]
id: ARO:3000119
name: edeine
namespace: antibiotic_resistance
def: "Edeines are basic linear peptides produced by Bacillus brevis Vm4. They have antibacterial as well as antifungal, antiviral, and anticancer properties. Edeines are bacteriostatic and bacteriocidal at low and high concentrations, respectively. They are able to inhibit DNA synthesis and protein translation. These compounds are synthesized by nonribosomal peptide synthetases and contain numerous unusual amino acids." [PMID:70202]
is_a: ARO:3000053 ! peptide antibiotic

[Term]
id: ARO:3000120
name: balhimycin
namespace: antibiotic_resistance
def: "Balhimycin is a vancomycin-like glycopeptide antibiotic produced by Amycolatopsis balhimycina. It binds to the terminal Lys-D-Ala-D-Ala of peptidoglycan precursors." [PMID:11495926, PMID:10390204, PMID:16730832, PMID:11932455, PMID:9761883]
is_a: ARO:3000081 ! glycopeptide antibiotic
xref: PubChem:16134543

[Term]
id: ARO:3000121
name: aminoglycoside acetyltransferase (AAC)
namespace: antibiotic_resistance
def: "Aminoglycoside acetyltransferase enzymes modify aminoglycoside antibiotics by catalyzing the transfer of an acetyl group to one of the amino groups present in aminoglycosides, using acetyl coenzyme A as a donor substrate." [PMID:20833577]
is_a: ARO:3000104 ! determinant of aminoglycoside resistance
is_a: ARO:3000557 ! antibiotic inactivation enzyme
relationship: participates_in ARO:3000106 ! acylation of antibiotic conferring resistance
synonym: "aminoglycoside N-acetyltransferase" EXACT []

[Term]
id: ARO:3000122
name: chloramphenicol acetyltransferase (CAT)
namespace: antibiotic_resistance
def: "Inactivates chloramphenicol by addition of an acyl group. cat is used to describe many variants of the chloramphenicol acetyltransferase gene in a range of organisms including Acinetobacter calcoaceticus, Agrobacterium tumefaciens, Bacillus clausii, Bacillus subtilis, Campylobacter coli, Enterococcus faecalis, Enterococcus faecium, Lactococcus lactis, Listeria monocytogenes, Listonella anguillarum Morganella morganii, Photobacterium damselae subsp. piscicida, Proteus mirabilis, Salmonella typhi, Serratia marcescens, Shigella flexneri, Staphylococcus aureus, Staphylococcus haemolyticus, Staphylococcus intermedius, Streptococcus agalactiae, Streptococcus suis and Streptomyces acrimycini" [PMID:1713259, PMID:1406372, PMID:1650008, PMID:11735367, PMID:1929326, PMID:1461942, PMID:11743194, PMID:1517170, PMID:12726767, PMID:12732947, PMID:11677608, PMID:9349809, PMID:3860383, PMID:1929282, PMID:2013403, PMID:19459958, PMID:3865770, PMID:2697637, PMID:12650243, PMID:15539072, PMID:2993795, PMID:2227449, PMID:6950931, PMID:11553538, PMID:3110008, PMID:3900035, PMID:12603745]
is_a: ARO:3000052 ! determinant of phenicol resistance
is_a: ARO:3000557 ! antibiotic inactivation enzyme
relationship: confers_resistance_to ARO:3000387 ! phenicol antibiotic
relationship: participates_in ARO:3000106 ! acylation of antibiotic conferring resistance

[Term]
id: ARO:3000123
name: gramicidin
namespace: antibiotic_resistance
def: "Gramicidins are a family of antibiotics synthesized by Bacillus brevis. It includes the linear pentadecapeptides gramicidin A, B and C that make up the mixture gramicidin D. Gramicidin S is a cyclic peptide chain. Gramicidins are also components of tyrothricins, another mixture of antibiotics produced by Bacillus brevis." []
is_a: ARO:3000053 ! peptide antibiotic

[Term]
id: ARO:3000124
name: mecI
namespace: antibiotic_resistance
def: "mecI acts as a repressor of transcription of the mecA/mecR1/mecI operon." [PMID:24564530]
is_a: ARO:3000100 ! gene modulating beta-lactam resistance
relationship: part_of ARO:3000268 ! mec operon
relationship: regulates ARO:3000617 ! mecA
relationship: regulates ARO:3001209 ! mecC

[Term]
id: ARO:3000125
name: hydrolysis of fosfomycin epoxide ring
namespace: antibiotic_resistance
def: "The use of different nucleophilic molecules by enzymes can break up the epoxide ring of fosfomycin and render the molecule ineffective." []
is_a: ARO:3000040 ! hydrolysis of antibiotic conferring resistance

[Term]
id: ARO:3000126
name: APH(3')
namespace: antibiotic_resistance
def: "Phosphorylation of 2-deoxystreptamine aminoglycosides on the hydroxyl group at position 3'" [PMID:9200607, PMID:8385262]
is_a: ARO:3000114 ! aminoglycoside phosphotransferase (APH)
relationship: confers_resistance_to ARO:0000016 ! aminoglycoside antibiotic
relationship: confers_resistance_to_drug ARO:0000005 ! neomycin
relationship: confers_resistance_to_drug ARO:3000653 ! G418

[Term]
id: ARO:3000127
name: APH(3'')
namespace: antibiotic_resistance
def: "Phosphorylation of streptomycin on the hydroxyl group at position 3''" []
is_a: ARO:3000114 ! aminoglycoside phosphotransferase (APH)
relationship: confers_resistance_to ARO:0000016 ! aminoglycoside antibiotic
relationship: confers_resistance_to_drug ARO:0000040 ! streptomycin

[Term]
id: ARO:3000128
name: APH(2'')
namespace: antibiotic_resistance
def: "Phosphorylation of 2-deoxystreptamine aminoglycosides on the hydroxyl group at position 2''" []
is_a: ARO:3000114 ! aminoglycoside phosphotransferase (APH)
relationship: confers_resistance_to ARO:0000016 ! aminoglycoside antibiotic
relationship: confers_resistance_to_drug ARO:0000013 ! amikacin
relationship: confers_resistance_to_drug ARO:0000014 ! gentamicin C
relationship: confers_resistance_to_drug ARO:0000035 ! sisomicin
relationship: confers_resistance_to_drug ARO:0000038 ! netilmicin
relationship: confers_resistance_to_drug ARO:0000049 ! kanamycin A
relationship: confers_resistance_to_drug ARO:0000052 ! tobramycin
relationship: confers_resistance_to_drug ARO:3000652 ! isepamicin
relationship: confers_resistance_to_drug ARO:3000654 ! arbekacin
relationship: confers_resistance_to_drug ARO:3000655 ! gentamicin B

[Term]
id: ARO:3000129
name: determinant of beta-lactam resistance
namespace: antibiotic_resistance
def: "Enzymes, other proteins or other gene products shown clinically to confer resistance to beta-lactam antibiotics." []
is_a: ARO:3000000 ! determinant of antibiotic resistance
relationship: confers_resistance_to ARO:3000007 ! beta-lactam antibiotic

[Term]
id: ARO:3000130
name: edeine A
namespace: antibiotic_resistance
def: "Edeine A is a subtype of the peptide antibiotic edeine, composed of beta-tyr, beta-ser, diaminopropionic acid, diaminohydroxyazelaic acid, glycine, and spermidine. Edeine A is a mixture of edeine A1 and its inactive isomer, edeine A2. Edeines bind to the 30S subunit to block fMet-tRNA interaction at the P site, inhibiting protein synthesis and subsequent structure/function processes critical for life or replication." [PMID:14731399, PMID:70202, PMID:4984939]
is_a: ARO:3000119 ! edeine
xref: PubChem:379085

[Term]
id: ARO:3000132
name: clorobiocin
namespace: antibiotic_resistance
def: "Clorobiocin is an aminocoumarin antibiotic produced by Streptomyces roseochromogenes, and binds DNA gyrase subunit B to inhibit ATP-dependent DNA supercoiling." [PMID:12044152, PMID:8231802, PMID:6154685]
is_a: ARO:3000103 ! aminocoumarin antibiotic
xref: PubChem:54706138

[Term]
id: ARO:3000133
name: fosfomycin thiol transferase
namespace: antibiotic_resistance
def: "Catalyzes the addition of a thiol group from a nucleophilic molecule to fosfomycin." []
is_a: ARO:3000342 ! fosfomycin inactivation enzyme
relationship: confers_resistance_to ARO:0000025 ! fosfomycin
relationship: participates_in ARO:3000125 ! hydrolysis of fosfomycin epoxide ring

[Term]
id: ARO:3000134
name: edeine B
namespace: antibiotic_resistance
def: "Edeine B is a subtype of the peptide antibiotic edeine, composed of beta-tyr, beta-ser, diaminopropionic acid, diaminohydroxyazelaic acid, glycine, and guanylspermidine. Edeine B is a mixture of edeine B1 and its inactive isomer, edeine B2.  Edeines bind to the 30S subunit to block fMet-tRNA interaction at the P site, inhibiting protein synthesis and subsequent structure/function processes critical for life or replication. Edeine B has also been shown to inhibit septation and cause filamentous morphology, also leading to cell death." [PMID:70202, PMID:4984939, PMID:20410587]
is_a: ARO:3000119 ! edeine
xref: PubChem:446232

[Term]
id: ARO:3000135
name: edeine D
namespace: antibiotic_resistance
def: "Edeine D is a subtype of edeine similar to edeine A with the beta-tyr replaced by beta-phe-beta-ala. Edeines bind to the 30S subunit to block fMet-tRNA interaction at the P site, inhibiting protein synthesis and subsequent structure/function processes critical for life or replication." [PMID:70202]
is_a: ARO:3000119 ! edeine
xref: PubChem:170400

[Term]
id: ARO:3000136
name: edeine F
namespace: antibiotic_resistance
def: "Edeine F is a subtype of edeine similar to edeine B with beta-tyr replaced by beta-phe-beta-ala. Edeines bind to the 30S subunit to block fMet-tRNA interaction at the P site, inhibiting protein synthesis and subsequent structure/function processes critical for life or replication." [PMID:6615592]
is_a: ARO:3000119 ! edeine
xref: PubChem:194407

[Term]
id: ARO:3000145
name: tylosin
namespace: antibiotic_resistance
def: "Tylosin is a 16-membered macrolide, naturally produced by Streptomyces fradiae. It interacts with the bacterial ribosome 50S subunit to inhibit protein synthesis." [PMID:19793461]
is_a: ARO:0000000 ! macrolide antibiotic
xref: PubChem:5280440

[Term]
id: ARO:3000149
name: FosA
namespace: antibiotic_resistance
def: "An enzyme that confers resistance to fosfomycin in Serratia marcescens by breaking the epoxide ring of the molecule. It depends on the cofactors Manganese (II) and Potassium and uses Glutathione (GSH) as the nucleophilic molecule. In Pseudomonas aeruginosa, FosA catalyzes the conjugation of glutathione to carbon-1 of fosfomycin, rendering it ineffective as an antibacterial drug." [PMID:15741169, PMID:15075406]
is_a: ARO:3000133 ! fosfomycin thiol transferase
relationship: confers_resistance_to_drug ARO:0000025 ! fosfomycin
xref: PDB:1NPB

[Term]
id: ARO:3000150
name: coumermycin A1
namespace: antibiotic_resistance
def: "Coumermycin A1 is an antibiotic produced by Streptomyces rishiriensis, and binds DNA gyrase subunit B to inhibit ATP-dependent DNA supercoiling." [PMID:14285469, PMID:14285468, PMID:11036020, PMID:8231802]
is_a: ARO:3000103 ! aminocoumarin antibiotic
synonym: "Notomycin A1" EXACT []
xref: PubChem:54675768

[Term]
id: ARO:3000151
name: APH(6)
namespace: antibiotic_resistance
def: "Phosphorylation of streptomycin on the hydroxyl group at position 6" []
is_a: ARO:3000114 ! aminoglycoside phosphotransferase (APH)
relationship: confers_resistance_to ARO:0000016 ! aminoglycoside antibiotic
relationship: confers_resistance_to_drug ARO:0000040 ! streptomycin

[Term]
id: ARO:3000152
name: minocycline
namespace: antibiotic_resistance
def: "Minocycline is second generation semi-synthetic derivative of the tetracycline group of antibiotics. It inhibits bacterial protein synthesis by binding to the 30S subunit of the bacterial ribosome and preventing the aminotransferase-tRNA from associating with the ribosome." [PMID:11381101, PMID:19862477]
is_a: ARO:3000050 ! tetracycline antibiotic
xref: PubChem:54675783

[Term]
id: ARO:3000153
name: APH(9)
namespace: antibiotic_resistance
def: "Phosphorylation of spectinomycin on the hydroxyl group at position 9" [PMID:9614079, PMID:20089863]
is_a: ARO:3000114 ! aminoglycoside phosphotransferase (APH)
relationship: confers_resistance_to ARO:0000016 ! aminoglycoside antibiotic
relationship: confers_resistance_to_drug ARO:0000039 ! spectinomycin

[Term]
id: ARO:3000154
name: APH(7'')
namespace: antibiotic_resistance
def: "Phosphorylation of hygromycin on the hydroxyl group at position 7''" []
is_a: ARO:3000114 ! aminoglycoside phosphotransferase (APH)
relationship: confers_resistance_to ARO:0000016 ! aminoglycoside antibiotic
relationship: confers_resistance_to_drug ARO:3000214 ! hygromycin B

[Term]
id: ARO:3000155
name: APH(4)
namespace: antibiotic_resistance
def: "Phosphorylation of hygromycin on the hydroxyl group at position 4" [PMID:21084294]
is_a: ARO:3000114 ! aminoglycoside phosphotransferase (APH)
relationship: confers_resistance_to ARO:0000016 ! aminoglycoside antibiotic
relationship: confers_resistance_to_drug ARO:3000214 ! hygromycin B

[Term]
id: ARO:3000156
name: spiramycin
namespace: antibiotic_resistance
def: "Spiramycin is a 16-membered macrolide and is natural product produced by Streptomyces ambofaciens. It binds to the 50S subunit of bacterial ribosomes and inhibits peptidyl transfer activity to disrupt protein synthesis." [PMID:7683018]
is_a: ARO:0000000 ! macrolide antibiotic
synonym: "rovamycin" EXACT []
xref: PubChem:6419898

[Term]
id: ARO:3000157
name: rifamycin antibiotic
namespace: antibiotic_resistance
def: "Rifamycin antibiotics are a group of broad-spectrum ansamycin antibiotics that inhibit bacterial RNA polymerase by binding to a highly conserved region, blocking the oligonucleotide exit tunnel, and preventing the extension of nascent mRNAs." [PMID:15700959]
is_a: ARO:1000003 ! antibiotic molecule

[Term]
id: ARO:3000158
name: azithromycin
namespace: antibiotic_resistance
def: "Azithromycin is a 15-membered macrolide and falls under the subclass of azalide. Like other macrolides, azithromycin binds bacterial ribosomes to inhibit protein synthesis. The nitrogen substitution at the C-9a position prevents its degradation." [PMID:1662624]
is_a: ARO:0000000 ! macrolide antibiotic
synonym: "AZM" EXACT []
xref: PubChem:447043

[Term]
id: ARO:3000159
name: efflux pump complex or subunit conferring antibiotic resistance
namespace: antibiotic_resistance
def: "Efflux proteins that pump antibiotic out of a cell to confer resistance." []
is_a: ARO:3000000 ! determinant of antibiotic resistance
relationship: participates_in ARO:0010000 ! antibiotic efflux

[Term]
id: ARO:3000160
name: blaI
namespace: antibiotic_resistance
def: "blaI acts as a repressor of transcription of the blaZ/blaR1/blaI operon." [PMID:12654668]
is_a: ARO:3000100 ! gene modulating beta-lactam resistance
relationship: part_of ARO:3000262 ! bla operon
relationship: regulates ARO:3000621 ! PC1 beta-lactamase (blaZ)

[Term]
id: ARO:3000164
name: rRNA methyltransferase conferring antibiotic resistance
namespace: antibiotic_resistance
def: "Catalyzes methylation of rRNA" [PMID:1929280]
is_a: ARO:3000519 ! antibiotic target modifying enzyme
relationship: participates_in ARO:3000211 ! ribosomal alteration conferring antibiotic resistance

[Term]
id: ARO:3000165
name: tet(A)
namespace: antibiotic_resistance
def: "TetA is a tetracycline efflux pump found in many species of Gram-negative bacteria." [PMID:15837373, PMID:8821947]
is_a: ARO:0010002 ! major facilitator superfamily (MFS) antibiotic efflux pump
relationship: confers_resistance_to_drug ARO:0000030 ! tigecycline
relationship: confers_resistance_to_drug ARO:0000051 ! tetracycline
synonym: "tetA" EXACT []

[Term]
id: ARO:3000166
name: tet(B)
namespace: antibiotic_resistance
def: "Tet(B) is a tetracycline efflux protein expressed in many Gram-negative bacteria. It confers resistance to tetracycline, doxycycline, and minocycline, but not tigecycline." [PMID:15837373]
is_a: ARO:0010002 ! major facilitator superfamily (MFS) antibiotic efflux pump
relationship: confers_resistance_to_drug ARO:0000051 ! tetracycline
synonym: "tetB" EXACT []

[Term]
id: ARO:3000167
name: tet(C)
namespace: antibiotic_resistance
def: "Tet(C) is a tetracycline efflux pump found in many species of Gram-negative bacteria. It is typically found in plasmid DNA." []
is_a: ARO:0010002 ! major facilitator superfamily (MFS) antibiotic efflux pump
relationship: confers_resistance_to_drug ARO:0000051 ! tetracycline
synonym: "tetC" EXACT []

[Term]
id: ARO:3000168
name: tet(D)
namespace: antibiotic_resistance
def: "TetD is a tetracycline efflux pump found exclusively in Gram-negative bacteria." [PMID:15837373]
is_a: ARO:0010002 ! major facilitator superfamily (MFS) antibiotic efflux pump
relationship: confers_resistance_to_drug ARO:0000051 ! tetracycline
synonym: "tetD" EXACT []

[Term]
id: ARO:3000169
name: rifampin
namespace: antibiotic_resistance
def: "Rifampin is a semi-synthetic rifamycin, and inhibits RNA synthesis by binding to RNA polymerase. Rifampin is the mainstay agent for the treatment of tuberculosis, leprosy and complicated Gram-positive infections." [PMID:6356275, PMID:15667909]
is_a: ARO:3000157 ! rifamycin antibiotic
synonym: "rifampicin" EXACT []
xref: PubChem:135398735

[Term]
id: ARO:3000170
name: imipenem
namespace: antibiotic_resistance
def: "Imipenem is a broad-spectrum antibiotic and is usually taken with cilastatin, which prevents hydrolysis of imipenem by renal dehydropeptidase-I. It is resistant to hydrolysis by most other beta-lactamases. Notable exceptions are the KPC beta-lactamases and Ambler Class B enzymes." [PMID:10629005, PMID:12084099]
is_a: ARO:0000020 ! carbapenem
xref: PubChem:104838

[Term]
id: ARO:3000171
name: diaminopyrimidine antibiotic
namespace: antibiotic_resistance
def: "Diaminopyrimidines are a class of organic compounds containing a pyrimidine ring substituted by two amine groups.  They are inhibitors of dihydrofolate reductase, an enzyme critical for DNA synthesis." [PMID:8195830]
is_a: ARO:1000003 ! antibiotic molecule

[Term]
id: ARO:3000172
name: FosB
namespace: antibiotic_resistance
def: "A thiol transferase that leads to the resistance of fosfomycin. Contrasting FosA, FosB is dependent on the cofactor Magnesium (II) and uses either bacillithiol or  L-cysteine to open up the epoxide ring of fosfomycin." [PMID:24004181, PMID:24447055]
is_a: ARO:3000133 ! fosfomycin thiol transferase
relationship: confers_resistance_to_drug ARO:0000025 ! fosfomycin
xref: PDB:4JH1

[Term]
id: ARO:3000173
name: tet(E)
namespace: antibiotic_resistance
def: "TetE is a tetracycline efflux pump found in many Gram-negative bacteria, especially those in water environments. The gene is found on large plasmids." [PMID:15837373]
is_a: ARO:0010002 ! major facilitator superfamily (MFS) antibiotic efflux pump
relationship: confers_resistance_to_drug ARO:0000051 ! tetracycline
synonym: "tetE" EXACT []

[Term]
id: ARO:3000174
name: tet(G)
namespace: antibiotic_resistance
def: "TetG is a tetracycline efflux protein found in Gram-negative bacteria. The encoding gene is found in both chromosomal and plasmid DNA where it is frequently linked to the floR, sul1, and cmlA9 genes which encode proteins that can confer florfenicol/chloramphenicol, sulfamethoxazole, and chloramphenicol resistance, respectively." [PMID:15837373]
is_a: ARO:0010002 ! major facilitator superfamily (MFS) antibiotic efflux pump
relationship: confers_resistance_to_drug ARO:0000051 ! tetracycline
synonym: "tetG" EXACT []

[Term]
id: ARO:3000175
name: tet(H)
namespace: antibiotic_resistance
def: "TetH is a tetracycline efflux protein expressed in Gram-negative bacteria (Actinobacillus, Acinetobacter, Gallibacterium, Histophilus, Mannheimia, Moraxella, Pasteurella, and Psychrobacter). Its gene is linked to the resistance genes sul2, and strAB, which confer resistance to sulfamethoxazole and streptomycin, respectively." [PMID:15837373]
is_a: ARO:0010002 ! major facilitator superfamily (MFS) antibiotic efflux pump
relationship: confers_resistance_to_drug ARO:0000051 ! tetracycline
synonym: "tetH" EXACT []

[Term]
id: ARO:3000176
name: dirithromycin
namespace: antibiotic_resistance
def: "Dirithromycin is an oxazine derivative of erythromycin, sharing the 14-carbon macrolide ring. The antibiotic binds to the 50S subunit of the ribosome to inhibit bacterial protein synthesis." [PMID:7683018]
is_a: ARO:0000000 ! macrolide antibiotic
xref: PubChem:6473883

[Term]
id: ARO:3000177
name: tet(J)
namespace: antibiotic_resistance
def: "TetJ is a tetracycline efflux protein expressed in Gram-negative bacteria (Escherichia, Morganella, and Proteus)." [PMID:15837373]
is_a: ARO:0010002 ! major facilitator superfamily (MFS) antibiotic efflux pump
relationship: confers_resistance_to_drug ARO:0000051 ! tetracycline
synonym: "tetJ" EXACT []

[Term]
id: ARO:3000178
name: tet(K)
namespace: antibiotic_resistance
def: "TetK is a tetracycline efflux protein found in both Gram-negative (Haemophilus and Gallibacterium) and Gram-positive (many species, including mycobacteria) bacteria." [PMID:15837373, PMID:7781778, PMID:8234490]
is_a: ARO:0010002 ! major facilitator superfamily (MFS) antibiotic efflux pump
relationship: confers_resistance_to_drug ARO:0000051 ! tetracycline
synonym: "tetK" EXACT []

[Term]
id: ARO:3000179
name: tet(L)
namespace: antibiotic_resistance
def: "TetL is a tetracycline efflux protein found in many species of Gram-negative and Gram-positive bacteria." [PMID:3324958, PMID:15837373]
is_a: ARO:0010002 ! major facilitator superfamily (MFS) antibiotic efflux pump
relationship: confers_resistance_to_drug ARO:0000051 ! tetracycline
synonym: "tetL" EXACT []

[Term]
id: ARO:3000180
name: tetA(P)
namespace: antibiotic_resistance
def: "TetA(P) is a inner membrane tetracycline efflux protein found on the same operon as the ribosomal protection protein TetB(P). It is found in Clostridium, a Gram-positive bacterium." [PMID:15837373, PMID:14702405]
is_a: ARO:0010002 ! major facilitator superfamily (MFS) antibiotic efflux pump
relationship: confers_resistance_to_drug ARO:0000051 ! tetracycline
synonym: "tetP" EXACT []

[Term]
id: ARO:3000181
name: tet(V)
namespace: antibiotic_resistance
def: "TetV is a tetracycline efflux protein that has been found in Mycobacterium smegmatis and M. fortuitum." [PMID:22673307, PMID:15837373, PMID:9687386]
is_a: ARO:0010002 ! major facilitator superfamily (MFS) antibiotic efflux pump
relationship: confers_resistance_to_drug ARO:0000051 ! tetracycline
synonym: "tetV" EXACT []

[Term]
id: ARO:3000182
name: tet(Y)
namespace: antibiotic_resistance
def: "TetY is a tetracycline efflux pump found in Gram-negative bacteria (Aeromonas and Escherichia). It is associated with plasmid DNA." [PMID:15837373]
is_a: ARO:0010002 ! major facilitator superfamily (MFS) antibiotic efflux pump
relationship: confers_resistance_to_drug ARO:0000051 ! tetracycline
synonym: "tetY" EXACT []

[Term]
id: ARO:3000183
name: tet(Z)
namespace: antibiotic_resistance
def: "TetZ is a tetracycline efflux protein found in Gram-positive bacteria (Corynebacterium and Lactobacillus). It is associated with plasmid DNA." [PMID:15837373]
is_a: ARO:0010002 ! major facilitator superfamily (MFS) antibiotic efflux pump
relationship: confers_resistance_to_drug ARO:0000051 ! tetracycline
synonym: "tetZ" EXACT []

[Term]
id: ARO:3000184
name: chloroeremomycin
namespace: antibiotic_resistance
def: "Chloroeremomycin is a vancomycin-like glycopeptide, with three sugars instead of two in vancomycin and balhimycin. Chloroeremomycin dimerizes and binds to the terminus of peptidoglycan precursors." [PMID:11942828, PMID:9545426, PMID:11035791]
is_a: ARO:3000081 ! glycopeptide antibiotic
xref: PubChem:445806

[Term]
id: ARO:3000185
name: antibiotic target protection protein
namespace: antibiotic_resistance
def: "These proteins confer antibiotic resistance by bind the antibiotic target to prevent antibiotic binding." []
is_a: ARO:3000000 ! determinant of antibiotic resistance
relationship: participates_in ARO:0001003 ! antibiotic target protection

[Term]
id: ARO:3000186
name: tetM
namespace: antibiotic_resistance
def: "TetM is a ribosomal protection protein that confers tetracycline resistance. It is found on transposable DNA elements and its horizontal transfer between bacterial species has been documented." [PMID:19475445]
is_a: ARO:0000002 ! tetracycline-resistant ribosomal protection protein
relationship: confers_resistance_to_drug ARO:0000051 ! tetracycline
relationship: confers_resistance_to_drug ARO:0000069 ! doxycycline
relationship: confers_resistance_to_drug ARO:3000152 ! minocycline
relationship: confers_resistance_to_drug ARO:3000528 ! chlortetracycline
relationship: confers_resistance_to_drug ARO:3000667 ! demeclocycline
relationship: confers_resistance_to_drug ARO:3000668 ! oxytetracycline

[Term]
id: ARO:3000187
name: hydrolysis of beta-lactam antibiotic by serine beta-lactamase
namespace: antibiotic_resistance
def: "Mechanism of enzymatic degradation common to Ambler Class A, C and D beta-lactamases.  A serine residue located in the active site is used to form an acyl-enzyme intermediate and subsequent hydrolysis renders the beta-lactam inactive." []
is_a: ARO:3000040 ! hydrolysis of antibiotic conferring resistance

[Term]
id: ARO:3000188
name: trimethoprim
namespace: antibiotic_resistance
def: "Trimethoprim is a synthetic 5-(3,4,5- trimethoxybenzyl) pyrimidine inhibitor of dihydrofolate reductase, inhibiting synthesis of tetrahydrofolic acid. Tetrahydrofolic acid is an essential precursor in the de novo synthesis of the DNA nucleotide thymidine. Trimethoprim is a bacteriostatic antibiotic mainly used in the prophylaxis and treatment of urinary tract infections in combination with sulfamethoxazole, a sulfonamide antibiotic." [PMID:18024520, PMID:11432417]
is_a: ARO:3000171 ! diaminopyrimidine antibiotic
xref: PubChem:5578

[Term]
id: ARO:3000189
name: oritavancin
namespace: antibiotic_resistance
def: "Oritavancin is a semi-synthetic derivative of chloroeremomycin, a vancomycin-like glycopeptide. Oritavancin inhibits both transglycosylation and transpeptidation, by binding both the D-Ala-D-Ala and pentaglycine bridge segments of peptidoglycan to inhibit cell wall formation." [PMID:18258256, PMID:27904526, PMID:15954849]
is_a: ARO:3000081 ! glycopeptide antibiotic
xref: PubChem:16136912

[Term]
id: ARO:3000190
name: tetO
namespace: antibiotic_resistance
def: "TetO is a ribosomal protection protein. It is associated with conjugative plasmids." [PMID:9848445, PMID:2841293]
is_a: ARO:0000002 ! tetracycline-resistant ribosomal protection protein
relationship: confers_resistance_to_drug ARO:0000051 ! tetracycline
relationship: confers_resistance_to_drug ARO:0000069 ! doxycycline
relationship: confers_resistance_to_drug ARO:3000152 ! minocycline
relationship: confers_resistance_to_drug ARO:3000528 ! chlortetracycline
relationship: confers_resistance_to_drug ARO:3000667 ! demeclocycline
relationship: confers_resistance_to_drug ARO:3000668 ! oxytetracycline

[Term]
id: ARO:3000191
name: tetQ
namespace: antibiotic_resistance
def: "TetQ is a ribosomal protection protein. Its gene is associated with a conjugative transposon and has been found in both Gram-positive and Gram-negative bacteria." [PMID:20826220, PMID:9372425]
is_a: ARO:0000002 ! tetracycline-resistant ribosomal protection protein
relationship: confers_resistance_to_drug ARO:0000051 ! tetracycline
relationship: confers_resistance_to_drug ARO:0000069 ! doxycycline
relationship: confers_resistance_to_drug ARO:3000152 ! minocycline
relationship: confers_resistance_to_drug ARO:3000528 ! chlortetracycline
relationship: confers_resistance_to_drug ARO:3000667 ! demeclocycline
relationship: confers_resistance_to_drug ARO:3000668 ! oxytetracycline

[Term]
id: ARO:3000192
name: tetS
namespace: antibiotic_resistance
def: "Tet(S) is a ribosomal protection protein found in Gram-positive and Gram-negative strains. It is similar to tet(M) and tet(O)." [PMID:7840565, PMID:8370538]
is_a: ARO:0000002 ! tetracycline-resistant ribosomal protection protein
relationship: confers_resistance_to_drug ARO:0000051 ! tetracycline
relationship: confers_resistance_to_drug ARO:0000069 ! doxycycline
relationship: confers_resistance_to_drug ARO:3000152 ! minocycline
relationship: confers_resistance_to_drug ARO:3000528 ! chlortetracycline
relationship: confers_resistance_to_drug ARO:3000667 ! demeclocycline
relationship: confers_resistance_to_drug ARO:3000668 ! oxytetracycline

[Term]
id: ARO:3000193
name: tetT
namespace: antibiotic_resistance
def: "Tet(T) is a ribosomal protection protein of streptococci. It is similar to Tet(Q)." [PMID:8980765]
is_a: ARO:0000002 ! tetracycline-resistant ribosomal protection protein
relationship: confers_resistance_to_drug ARO:0000051 ! tetracycline
relationship: confers_resistance_to_drug ARO:0000069 ! doxycycline
relationship: confers_resistance_to_drug ARO:3000152 ! minocycline
relationship: confers_resistance_to_drug ARO:3000528 ! chlortetracycline
relationship: confers_resistance_to_drug ARO:3000667 ! demeclocycline
relationship: confers_resistance_to_drug ARO:3000668 ! oxytetracycline

[Term]
id: ARO:3000194
name: tetW
namespace: antibiotic_resistance
def: "TetW is a ribosomal protection protein. It is associated with both conjugative and non conjugative DNA and has been found strains of C. difficile." [PMID:10681357]
is_a: ARO:0000002 ! tetracycline-resistant ribosomal protection protein
relationship: confers_resistance_to_drug ARO:0000051 ! tetracycline
relationship: confers_resistance_to_drug ARO:0000069 ! doxycycline
relationship: confers_resistance_to_drug ARO:3000152 ! minocycline
relationship: confers_resistance_to_drug ARO:3000528 ! chlortetracycline
relationship: confers_resistance_to_drug ARO:3000667 ! demeclocycline
relationship: confers_resistance_to_drug ARO:3000668 ! oxytetracycline

[Term]
id: ARO:3000195
name: tetB(P)
namespace: antibiotic_resistance
def: "TetB(P) is a tetracycline ribosomal protection protein found on the same operon as tetA(P), a tetracycline efflux protein." [PMID:15837373]
is_a: ARO:0000002 ! tetracycline-resistant ribosomal protection protein
relationship: confers_resistance_to_drug ARO:0000051 ! tetracycline
relationship: confers_resistance_to_drug ARO:0000069 ! doxycycline
relationship: confers_resistance_to_drug ARO:3000152 ! minocycline
relationship: confers_resistance_to_drug ARO:3000528 ! chlortetracycline
relationship: confers_resistance_to_drug ARO:3000667 ! demeclocycline
relationship: confers_resistance_to_drug ARO:3000668 ! oxytetracycline
synonym: "tetP" EXACT []

[Term]
id: ARO:3000196
name: tet32
namespace: antibiotic_resistance
def: "Tet32 is a tetracycline resistance gene similar to Tet(O), and binds to the ribosome to confer tetracycline resistance as a ribosomal protection protein." [PMID:11600392, PMID:18955517]
is_a: ARO:0000002 ! tetracycline-resistant ribosomal protection protein
relationship: confers_resistance_to_drug ARO:0000051 ! tetracycline
relationship: confers_resistance_to_drug ARO:0000069 ! doxycycline
relationship: confers_resistance_to_drug ARO:3000152 ! minocycline
relationship: confers_resistance_to_drug ARO:3000528 ! chlortetracycline
relationship: confers_resistance_to_drug ARO:3000667 ! demeclocycline
relationship: confers_resistance_to_drug ARO:3000668 ! oxytetracycline

[Term]
id: ARO:3000197
name: tet36
namespace: antibiotic_resistance
def: "Tet36 is a tetracycline resistance gene found in Bacteroides similar to Tet(Q), and binds to the ribosome to confer antibiotic resistance as a ribosomal protection protein." [PMID:12839793]
is_a: ARO:0000002 ! tetracycline-resistant ribosomal protection protein
relationship: confers_resistance_to_drug ARO:0000051 ! tetracycline
relationship: confers_resistance_to_drug ARO:0000069 ! doxycycline
relationship: confers_resistance_to_drug ARO:3000152 ! minocycline
relationship: confers_resistance_to_drug ARO:3000528 ! chlortetracycline
relationship: confers_resistance_to_drug ARO:3000667 ! demeclocycline
relationship: confers_resistance_to_drug ARO:3000668 ! oxytetracycline

[Term]
id: ARO:3000198
name: FosX
namespace: antibiotic_resistance
def: "FosX is an enzyme used to confer resistance to fosfomycin. It's dependent on the cofactor, manganese (II), and uses water to generate a vicinal diol." [PMID:17567049]
is_a: ARO:3000133 ! fosfomycin thiol transferase
relationship: confers_resistance_to_drug ARO:0000025 ! fosfomycin
xref: PDB:2P7K

[Term]
id: ARO:3000199
name: gramicidin D
namespace: antibiotic_resistance
def: "Gramicidin D is a mixture of the linear peptides gramicidin A, B, and C, each with 15 alternating L- and D-amino acids. They are active against most gram-positive bacteria and select gram-negative bacteria. These compounds create channels in the bacterial membrane and increase the permeability to cations." [PMID:17572379, PMID:9672588]
is_a: ARO:3000707 ! antibiotic mixture
relationship: has_part ARO:3000222 ! gramicidin A
relationship: has_part ARO:3000223 ! gramicidin B
relationship: has_part ARO:3000224 ! gramicidin C

[Term]
id: ARO:3000200
name: gramicidin S
namespace: antibiotic_resistance
def: "Gramicidin S is a cyclical decapeptide with two pentapeptides (Val-Orn-Leu-D-Phe-Pro) joined head to tail. Like other gramicidins, Gramicidin S disrupts membrane permeability of cations while also destabilizing the membrane at higher concentrations." [PMID:10590309, PMID:8836773]
is_a: ARO:3000123 ! gramicidin
xref: PubChem:73357

[Term]
id: ARO:3000201
name: macrolide inactivation enzyme
namespace: antibiotic_resistance
def: "Enzymes shown to inactivate macrolide antibiotics by chemical modification, thereby conferring resistance to macrolides." []
is_a: ARO:3000315 ! determinant of macrolide resistance
is_a: ARO:3000557 ! antibiotic inactivation enzyme

[Term]
id: ARO:3000202
name: Cfr 23S ribosomal RNA methyltransferase
namespace: antibiotic_resistance
def: "Cfr genes produce enzymes which catalyze the methylation of the 23S rRNA subunit at position 8 of adenine-2503. Methylation of 23S rRNA at this site confers resistance to some classes of antibiotics, including streptogramins, chloramphenicols, florfenicols, linezolids and clindamycin." [PMID:20598637, PMID:22547628, PMID:17555436, PMID:20144045, PMID:23752511, PMID:11476839]
is_a: ARO:3000052 ! determinant of phenicol resistance
is_a: ARO:3000240 ! determinant of streptogramin resistance
is_a: ARO:3000241 ! determinant of lincosamide resistance
is_a: ARO:3000267 ! determinant of linezolid resistance
is_a: ARO:3000315 ! determinant of macrolide resistance
is_a: ARO:3004274 ! 23S ribosomal RNA methyltransferase

[Term]
id: ARO:3000203
name: hydrolysis of beta-lactam antibiotic by metallo-beta-lactamase
namespace: antibiotic_resistance
def: "Mechanism of enzymatic degradation common to Ambler Class B beta-lactamases. One or two zinc atoms are used to orient a hydroxide nucleophile for attack of the beta-lactam ring.  In contrast to serine beta-lactamases, no acyl-enzyme intermediate is formed." [PMID:20564281]
is_a: ARO:3000040 ! hydrolysis of antibiotic conferring resistance

[Term]
id: ARO:3000205
name: tetX
namespace: antibiotic_resistance
def: "TetX is a flavin-dependent monooxygenase conferring resistance to tetracycline antibiotics. TetX hydroxylates position 11a of the tetraketide group thus inactivating the antibiotic." [PMID:1846135, PMID:16128584, PMID:15452119, PMID:21402075]
is_a: ARO:3000036 ! tetracycline inactivation enzyme
relationship: confers_resistance_to_drug ARO:0000030 ! tigecycline
relationship: confers_resistance_to_drug ARO:0000051 ! tetracycline
relationship: confers_resistance_to_drug ARO:0000069 ! doxycycline
relationship: confers_resistance_to_drug ARO:3000152 ! minocycline
relationship: confers_resistance_to_drug ARO:3000528 ! chlortetracycline
relationship: confers_resistance_to_drug ARO:3000667 ! demeclocycline
relationship: confers_resistance_to_drug ARO:3000668 ! oxytetracycline
relationship: participates_in ARO:3000450 ! hydroxylation of antibiotic conferring resistance
xref: PDB:2XYO

[Term]
id: ARO:3000206
name: emrK
namespace: antibiotic_resistance
def: "emrK is a membrane fusion protein that is a homolog of EmrA. Together with the inner membrane transporter EmrY and the outer membrane channel TolC, it mediates multidrug efflux." [PMID:12501312]
is_a: ARO:3000748 ! subunit of efflux pump conferring antibiotic resistance
relationship: part_of ARO:3000373 ! EmrKY-TolC

[Term]
id: ARO:3000207
name: acrA
namespace: antibiotic_resistance
def: "Protein subunit of AcrA-AcrB-TolC multidrug efflux complex. AcrA represents the periplasmic portion of the transport protein." [PMID:10931319, PMID:16531241, PMID:14706082, PMID:15226509]
is_a: ARO:3000748 ! subunit of efflux pump conferring antibiotic resistance
relationship: part_of ARO:3000384 ! AcrAB-TolC

[Term]
id: ARO:3000208
name: glycosylation of antibiotic conferring resistance
namespace: antibiotic_resistance
def: "Addition of glycosyl moiety to antibiotics thereby inactivating them." []
is_a: ARO:0001004 ! antibiotic inactivation

[Term]
id: ARO:3000209
name: antibiotic resistant DNA topoisomerase subunit parY
namespace: antibiotic_resistance
def: "ParY is part of a topoisomerase IV that is resistant to antibiotics that affect other topoisomerases." []
is_a: ARO:3000370 ! antibiotic resistant DNA topoisomerase subunit
relationship: derives_from ARO:3003258 ! antibiotic sensitive DNA topoisomerase subunit parY

[Term]
id: ARO:3000210
name: rifamycin-resistant beta-subunit of RNA polymerase (rpoB)
namespace: antibiotic_resistance
def: "Rifampin resistant RNA polymerases include amino acids substitutions which disrupt the affinity of rifampin for its binding site. These mutations are frequently concentrated in the rif I region of the beta-subunit and most often involve amino acids which make direct interactions with rifampin. However, mutations which also confer resistance can occur outside this region and may involve amino acids which do not directly make contact with rifampin." [PMID:21300839, PMID:12821473, PMID:15047531, PMID:11136757, PMID:22361457, PMID:10543773, PMID:3050121]
is_a: ARO:3000381 ! antibiotic target replacement protein
is_a: ARO:3000383 ! determinant of rifamycin resistance
is_a: ARO:3003276 ! antibiotic resistant rpoB
relationship: confers_resistance_to ARO:3000157 ! rifamycin antibiotic
relationship: derives_from ARO:3000737 ! rifamycin sensitive beta-subunit of RNA polymerase (rpoB)

[Term]
id: ARO:3000211
name: ribosomal alteration conferring antibiotic resistance
namespace: antibiotic_resistance
def: "Chemical alteration of the ribosome results in modification of an antibiotic's target leading to resistance." []
is_a: ARO:0001001 ! antibiotic target alteration

[Term]
id: ARO:3000212
name: mutation conferring antibiotic resistance
namespace: antibiotic_resistance
def: "Point mutations in the DNA may lead to an altered gene product that may result in antibiotic resistance. Examples included modified antibiotic targets with lower binding affinities and the deactivation of repressors that result in increased expression of genes that inactivate or pump out antibiotics." []
is_a: ARO:0001001 ! antibiotic target alteration

[Term]
id: ARO:3000213
name: restructuring of bacterial cell wall conferring antibiotic resistance
namespace: antibiotic_resistance
def: "Peptidoglycan precursors ending in D-Ala-D-Lac or D-Ala-D-Ser instead of D-Ala-D-Ala conferring high level glycopeptide resistance." [PMID:1931965, PMID:9177243]
is_a: ARO:0001001 ! antibiotic target alteration
synonym: "molecular bypass conferring antibiotic resistance" EXACT []

[Term]
id: ARO:3000214
name: hygromycin B
namespace: antibiotic_resistance
def: "Hygromycin B is an aminoglycoside antibiotic used to treat different types of bacterial infections. Hygromycin B works by binding to the bacterial 30S ribosomal subunit, causing misreading of mRNA and leaving the bacterium unable to synthesize proteins vital to its growth. Hygromycin B has also been shown to interact with eukaryotic cells." [PMID:11163189, PMID:10103173]
is_a: ARO:0000016 ! aminoglycoside antibiotic
xref: PubChem:35766

[Term]
id: ARO:3000215
name: mecR1
namespace: antibiotic_resistance
def: "mecR1 is a transmembrane spanning and signal transducing protein which in response to interaction with beta-lactam antibiotics results in upregulation of the mecA/mecR1/mecI operon." []
is_a: ARO:3000100 ! gene modulating beta-lactam resistance
relationship: part_of ARO:3000268 ! mec operon
relationship: regulates ARO:3000617 ! mecA
relationship: regulates ARO:3001209 ! mecC

[Term]
id: ARO:3000216
name: acrB
namespace: antibiotic_resistance
def: "Protein subunit of AcrA-AcrB-TolC multidrug efflux complex. AcrB functions as a herterotrimer which forms the inner membrane component and is primarily responsible for substrate recognition and energy transduction by acting as a drug/proton antiporter." [PMID:19453279, PMID:19166984, PMID:12374972, PMID:17275331, PMID:18073115]
is_a: ARO:3000748 ! subunit of efflux pump conferring antibiotic resistance
relationship: part_of ARO:3000384 ! AcrAB-TolC
synonym: "ECK0456" EXACT []
synonym: "JW0451" EXACT []
synonym: "acrE" EXACT []
xref: PDB:1IWG

[Term]
id: ARO:3000217
name: blaR1
namespace: antibiotic_resistance
def: "blaR1 is a transmembrane spanning and signal transducing protein which in response to interaction with beta-lactam antibiotics results in upregulation of the blaZ/blaR1/blaI operon." []
is_a: ARO:3000100 ! gene modulating beta-lactam resistance
relationship: part_of ARO:3000262 ! bla operon
relationship: regulates ARO:3000621 ! PC1 beta-lactamase (blaZ)

[Term]
id: ARO:3000218
name: aminoglycoside nucleotidyltransferase (ANT)
namespace: antibiotic_resistance
def: "Covalent modification of aminoglycoside antibiotic hydroxyl group by ATP-dependent transfer of AMP." [PMID:20833577]
is_a: ARO:3000104 ! determinant of aminoglycoside resistance
is_a: ARO:3000557 ! antibiotic inactivation enzyme
relationship: participates_in ARO:3000107 ! nucleotidylation of antibiotic conferring resistance
synonym: "aminoglycoside adenyltransferase" EXACT []

[Term]
id: ARO:3000219
name: mutant efflux regulatory protein conferring antibiotic resistance
namespace: antibiotic_resistance
def: "Efflux regulatory proteins with mutations that result in increased expression of efflux proteins." []
is_a: ARO:0000031 ! antibiotic resistant gene variant or mutant

[Term]
id: ARO:3000220
name: antibiotic resistant DNA topoisomerase subunit gyrB
namespace: antibiotic_resistance
def: "Point mutations in gyrB confer antibiotic resistance by preventing drugs from binding the beta-subunit of gyrase, essential for DNA supercoiling." []
is_a: ARO:3000370 ! antibiotic resistant DNA topoisomerase subunit
relationship: derives_from ARO:3000734 ! antibiotic sensitive DNA topoisomerase subunit gyrB

[Term]
id: ARO:3000221
name: lincosamide nucleotidyltransferase (LNU)
namespace: antibiotic_resistance
def: "Resistance to the lincosamide antibiotic by ATP-dependent modification of the 3' and/or 4'-hydroxyl groups of the methylthiolincosamide sugar." [PMID:11797175]
is_a: ARO:3000241 ! determinant of lincosamide resistance
is_a: ARO:3000557 ! antibiotic inactivation enzyme
relationship: confers_resistance_to ARO:0000017 ! lincosamide antibiotic
relationship: participates_in ARO:3000107 ! nucleotidylation of antibiotic conferring resistance

[Term]
id: ARO:3000222
name: gramicidin A
namespace: antibiotic_resistance
def: "Gramicidin A is the most abundant (more than 80%) of the three gramicidins in gramicidin D, with a tryptophan in position 11. Gramicidins form dimers in the bacterial membrane that increase the permeability of cations." [PMID:17572379]
is_a: ARO:3000123 ! gramicidin
xref: PubChem:16132269

[Term]
id: ARO:3000223
name: gramicidin B
namespace: antibiotic_resistance
def: "Gramicidin B is one of the three gramicidins in gramicidin D, with a phenylalanine in position 11. It is structurally similar to gramicidin A, but its ability to induce the assembly of bilayers is reduced. Gramicidins form dimers in the bacterial membrane that increase the permeability of cations." [PMID:17572379]
is_a: ARO:3000123 ! gramicidin
xref: PubChem:25244501

[Term]
id: ARO:3000224
name: gramicidin C
namespace: antibiotic_resistance
def: "Gramicidin C is one of the three gramicidins in gramicidin D, with a tyrosine in position 11. It is structurally similar to gramicidin A, but its ability to induce the assembly of bilayers is reduced. Gramicidins form dimers in the bacterial membrane that increase the permeability of cations." [PMID:17572379]
is_a: ARO:3000123 ! gramicidin
xref: PubChem:73357

[Term]
id: ARO:3000225
name: ANT(6)
namespace: antibiotic_resistance
def: "Nucelotidylylation of streptomycin at the hydroxyl group at position 6" []
is_a: ARO:3000218 ! aminoglycoside nucleotidyltransferase (ANT)
relationship: confers_resistance_to ARO:0000016 ! aminoglycoside antibiotic
synonym: "aadE" EXACT []

[Term]
id: ARO:3000226
name: antibiotic resistant folP
namespace: antibiotic_resistance
def: "Point mutations in dihydropteroate synthase folP prevent sulfonamide antibiotics from inhibiting its role in folate synthesis, thus conferring sulfonamide resistance." [PMID:9449266, PMID:9593127, PMID:21115799, PMID:1522070, PMID:9006040]
is_a: ARO:0000031 ! antibiotic resistant gene variant or mutant
relationship: derives_from ARO:3000744 ! antibiotic sensitive dihydropteroate synthase
synonym: "dihydropteroate synthase" EXACT []

[Term]
id: ARO:3000227
name: tyrothricin
namespace: antibiotic_resistance
def: "Tyrothricin is a mixture of antibiotics including tyrocidines and gramicidins, isolated from Bacillus brevis." [PMID:16560680]
is_a: ARO:3000707 ! antibiotic mixture
relationship: has_part ARO:3000123 ! gramicidin

[Term]
id: ARO:3000228
name: ANT(9)
namespace: antibiotic_resistance
def: "Nucleotidylylation of spectinomycin at the hydroxyl group at position 9" []
is_a: ARO:3000218 ! aminoglycoside nucleotidyltransferase (ANT)
relationship: confers_resistance_to ARO:0000016 ! aminoglycoside antibiotic

[Term]
id: ARO:3000229
name: ANT(4')
namespace: antibiotic_resistance
def: "Nucleotidylylation of 2-deoxystreptamine aminoglycosides at the hydroxyl group at position 4'" []
is_a: ARO:3000218 ! aminoglycoside nucleotidyltransferase (ANT)
relationship: confers_resistance_to ARO:0000016 ! aminoglycoside antibiotic
relationship: confers_resistance_to_drug ARO:0000005 ! neomycin
relationship: confers_resistance_to_drug ARO:0000021 ! ribostamycin
relationship: confers_resistance_to_drug ARO:0000049 ! kanamycin A
relationship: confers_resistance_to_drug ARO:0000052 ! tobramycin
relationship: confers_resistance_to_drug ARO:3000652 ! isepamicin
relationship: confers_resistance_to_drug ARO:3000653 ! G418
relationship: confers_resistance_to_drug ARO:3000655 ! gentamicin B
relationship: confers_resistance_to_drug ARO:3000657 ! paromomycin
relationship: confers_resistance_to_drug ARO:3000658 ! lividomycin
synonym: "aadD" EXACT []
synonym: "ant(4',4'')" EXACT []

[Term]
id: ARO:3000230
name: ANT(2'')-Ia
namespace: antibiotic_resistance
def: "Plasmid or integron-encoded nucleotidylylation of 2-deoxystreptamine aminoglycosides at the hydroxyl group at position 2'' in P. aeruginosa, K. pneumoniae, Morganella morganii, E. coli, S. typhimurium, C. freundii and A. baumannii" [PMID:25564464, PMID:3024112]
is_a: ARO:3004276 ! ANT(2'')
relationship: confers_resistance_to_drug ARO:0000014 ! gentamicin C
relationship: confers_resistance_to_drug ARO:0000049 ! kanamycin A
relationship: confers_resistance_to_drug ARO:0000052 ! tobramycin
relationship: confers_resistance_to_drug ARO:3000655 ! gentamicin B
relationship: confers_resistance_to_drug ARO:3003675 ! plazomicin
synonym: "aadB" EXACT []

[Term]
id: ARO:3000231
name: beta-lactam resistance operon
namespace: antibiotic_resistance
def: "An operon conferring resistance to beta-lactam antibiotics." []
is_a: ARO:0000010 ! antibiotic resistance gene cluster, cassette, or operon

[Term]
id: ARO:3000232
name: ANT(3'')-Ia
namespace: antibiotic_resistance
def: "Nucleotidylylation of streptomycin at the hydroxyl group at position 3''" []
is_a: ARO:3004275 ! ANT(3'')

[Term]
id: ARO:3000233
name: streptogramin inactivation enzyme
namespace: antibiotic_resistance
def: "Resistance to streptogramin antibiotics may be conferred through enzymatic inactivation. There are two known mechanisms of streptogramin inactivation shown clinically to confer resistance: 1) vgB lyase enzymes linearize type B streptogramin antibiotics by breaking the ester linkage; 2) vat acetyltransferase enzymes modify type A streptogramin antibiotics by transferring an acetyl group from acetyl-CoA to the secondary streptogramin hydroxyl. Both mechanisms result in antibiotic inactivation thus conferring resistance." [PMID:11467949, PMID:12771141]
is_a: ARO:3000240 ! determinant of streptogramin resistance
is_a: ARO:3000557 ! antibiotic inactivation enzyme

[Term]
id: ARO:3000234
name: glycopeptide resistance gene cluster
namespace: antibiotic_resistance
def: "Genes that when expressed confer resistance to vancomycin and teicoplanin type antibiotics." [PMID:16323116]
is_a: ARO:0000010 ! antibiotic resistance gene cluster, cassette, or operon
relationship: confers_resistance_to ARO:3000081 ! glycopeptide antibiotic
relationship: participates_in ARO:3000213 ! restructuring of bacterial cell wall conferring antibiotic resistance

[Term]
id: ARO:3000235
name: ethambutol resistant embB
namespace: antibiotic_resistance
def: "embB gene encodes for an arabinosyl transferase in the arabinogalactan synthesis pathway. It is inhibited by ethambutol. Mutations within the ERDR region of embB confers resistance to ethambutol." [PMID:21444710, PMID:21300839, PMID:9142129]
is_a: ARO:3002876 ! ethambutol resistant arabinosyltransferase
relationship: derives_from ARO:3000765 ! antibiotic sensitive embB

[Term]
id: ARO:3000236
name: glycopeptide resistance gene cluster VanA
namespace: antibiotic_resistance
def: "This inducible cluster confers high resistance to both vancomycin and teicoplanin by allowing restructuring of peptidoglycan precursors to end in D-Ala-D-Lac. The vanA gene cluster can be located either on plasmids or on the chromosome.\n\nGene orientation: vanRSHAXYZ" [PMID:8843432, PMID:8380148, PMID:16323116]
is_a: ARO:3000234 ! glycopeptide resistance gene cluster
relationship: confers_resistance_to_drug ARO:0000028 ! vancomycin
relationship: confers_resistance_to_drug ARO:0000029 ! teicoplanin

[Term]
id: ARO:3000237
name: TolC
namespace: antibiotic_resistance
def: "TolC is a protein subunit of many multidrug efflux complexes in Gram negative bacteria. It is an outer membrane efflux protein and is constitutively open. Regulation of efflux activity is often at its periplasmic entrance by other components of the efflux complex." [PMID:11589692, PMID:14630321, PMID:10879525, PMID:12163644, PMID:16359323]
is_a: ARO:3000748 ! subunit of efflux pump conferring antibiotic resistance
relationship: part_of ARO:3000344 ! EmrAB-TolC
relationship: part_of ARO:3000373 ! EmrKY-TolC
relationship: part_of ARO:3000384 ! AcrAB-TolC
relationship: part_of ARO:3000503 ! AcrEF-TolC
relationship: part_of ARO:3000545 ! MacAB-TolC
relationship: part_of ARO:3000787 ! MdtABC-TolC
relationship: part_of ARO:3000788 ! MdtEF-TolC
relationship: part_of ARO:3004083 ! AcrEF-TolC confers resistance to ciprofloxacin
xref: PDB:1EK9

[Term]
id: ARO:3000238
name: glycopeptide resistance gene cluster VanB
namespace: antibiotic_resistance
def: "This inducible cluster confers resistance to vancomycin but organisms remain sensitive to teicoplanin by allowing restructuring of peptidoglycan precursors to end in D-Ala-D-Lac.  Sensitivity to teicoplanin is due to lack of binding to the sensor kinase VanS. The vanB gene cluster can be located either on plasmids or on the chromosome.\n\nGene orientation: vanRSYWHBX" [PMID:8654967, PMID:16323116]
is_a: ARO:3000234 ! glycopeptide resistance gene cluster

[Term]
id: ARO:3000240
name: determinant of streptogramin resistance
namespace: antibiotic_resistance
def: "Ezymes, other proteins or other gene products shown clinically to confer resistance to streptogramin antibiotics." [PMID:9427556, PMID:12019099, PMID:1644314]
is_a: ARO:3000000 ! determinant of antibiotic resistance
relationship: confers_resistance_to ARO:0000026 ! streptogramin antibiotic

[Term]
id: ARO:3000241
name: determinant of lincosamide resistance
namespace: antibiotic_resistance
def: "Enzymes, other proteins or other gene products shown clinically to confer resistance to lincosamide antibiotics." [PMID:9756764, PMID:7687646]
is_a: ARO:3000000 ! determinant of antibiotic resistance
relationship: confers_resistance_to ARO:0000017 ! lincosamide antibiotic

[Term]
id: ARO:3000244
name: reduced permeability to antibiotic
namespace: antibiotic_resistance
def: "Reduction in permeability to antibiotic, generally through reduced production of porins, can provide resistance." [PMID:2848006, PMID:19100346]
is_a: ARO:1000002 ! mechanism of antibiotic resistance

[Term]
id: ARO:3000245
name: RbpA
namespace: antibiotic_resistance
def: "RNA-polymerase binding protein which confers resistance to rifampin." [PMID:16629670, PMID:21415119]
is_a: ARO:3004243 ! RbpA bacterial RNA polymerase-binding protein
relationship: confers_resistance_to_drug ARO:3000169 ! rifampin
relationship: confers_resistance_to_drug ARO:3000517 ! rifaximin
relationship: confers_resistance_to_drug ARO:3000530 ! rifabutin
relationship: confers_resistance_to_drug ARO:3000534 ! rifapentine

[Term]
id: ARO:3000246
name: glycopeptide resistance gene cluster VanC
namespace: antibiotic_resistance
def: "Confers low vancomycin resistance by engineering peptidoglycan precursors ending in D-Ala-D-Ser in an inducible or constitutive manner.  The vanC cluster is intrinsic to the Enterococcus gallinarum chromosome. vanC organisms remain susceptible to teicoplanin. Gene orientation: vanC(XY)TRS" [PMID:12615855, PMID:10817725, PMID:1551598, PMID:16323116, PMID:7986009]
is_a: ARO:3000234 ! glycopeptide resistance gene cluster

[Term]
id: ARO:3000247
name: phosphoenolpyruvate (PEP) mutase
namespace: antibiotic_resistance
def: "A tetrameric protein that converts phosphoenolpyruvate (PEP) to phosponopyruvate (Ppyr)." [PMID:15078090]
is_a: ARO:3000082 ! antibiotic biosynthesis
synonym: "Fom1" EXACT []
xref: PDB:1S2T

[Term]
id: ARO:3000248
name: DnaA
namespace: antibiotic_resistance
def: "DnaA is a chromosomal replication initiation protein which binds and interacts with RNA polymerase in Escherichia coli. A surplus of DnaA present in a cell has been shown to confer resistance to the antibiotic Rifampicin. Normally, rifampicin inhibits initiation of transcription by RNA polymerase, but a surplus of DnaA available at the origin has been shown to disrupt Rifampicin activity and confer resistance." [PMID:19170875]
is_a: ARO:3004244 ! DnaA chromosomal replication initiation protein
relationship: confers_resistance_to_drug ARO:3000169 ! rifampin
relationship: confers_resistance_to_drug ARO:3000517 ! rifaximin
relationship: confers_resistance_to_drug ARO:3000530 ! rifabutin
relationship: confers_resistance_to_drug ARO:3000534 ! rifapentine

[Term]
id: ARO:3000249
name: chloramphenicol phosphotransferase
namespace: antibiotic_resistance
def: "ATP-dependent kinase modifies the C-3 hydroxyl group of chloramphenicol.  Source is the chloramphenicol producer Streptomyces venezuelae." [PMID:10835366, PMID:7592948]
is_a: ARO:3000052 ! determinant of phenicol resistance
is_a: ARO:3000557 ! antibiotic inactivation enzyme
relationship: confers_resistance_to ARO:3000387 ! phenicol antibiotic
relationship: participates_in ARO:3000105 ! phosphorylation of antibiotic conferring resistance

[Term]
id: ARO:3000250
name: ErmC
namespace: antibiotic_resistance
def: "ErmC is a methyltransferase that catalyzes the methylation of A2058 of the 23S ribosomal RNA in two steps. Expression of ErmC is inducible by erythromycin. The leader peptide causes attenuation of the mRNA and stabilizes the structure preventing further translation. When erythromycin is present, it binds the leader peptide causing a change in conformation allowing for the expression of ErmC." [PMID:2113911, PMID:18439898, PMID:6792593, PMID:2492520]
is_a: ARO:3000560 ! Erm 23S ribosomal RNA methyltransferase
relationship: confers_resistance_to_drug ARO:0000006 ! erythromycin
relationship: confers_resistance_to_drug ARO:0000027 ! roxithromycin
relationship: confers_resistance_to_drug ARO:0000046 ! lincomycin
relationship: confers_resistance_to_drug ARO:0000057 ! telithromycin
relationship: confers_resistance_to_drug ARO:0000065 ! clarithromycin
relationship: confers_resistance_to_drug ARO:0000066 ! clindamycin
relationship: confers_resistance_to_drug ARO:3000145 ! tylosin
relationship: confers_resistance_to_drug ARO:3000156 ! spiramycin
relationship: confers_resistance_to_drug ARO:3000158 ! azithromycin
relationship: confers_resistance_to_drug ARO:3000176 ! dirithromycin
relationship: confers_resistance_to_drug ARO:3000583 ! pristinamycin IA
relationship: confers_resistance_to_drug ARO:3000584 ! quinupristin
relationship: confers_resistance_to_drug ARO:3000669 ! pristinamycin IIA
relationship: confers_resistance_to_drug ARO:3000672 ! madumycin II
relationship: confers_resistance_to_drug ARO:3000673 ! griseoviridin
relationship: confers_resistance_to_drug ARO:3000674 ! dalfopristin
relationship: confers_resistance_to_drug ARO:3000675 ! pristinamycin IB
relationship: confers_resistance_to_drug ARO:3000677 ! virginiamycin S2
relationship: confers_resistance_to_drug ARO:3000678 ! vernamycin B-gamma
relationship: confers_resistance_to_drug ARO:3000679 ! vernamycin C
relationship: confers_resistance_to_drug ARO:3000680 ! patricin A
relationship: confers_resistance_to_drug ARO:3000681 ! patricin B
relationship: confers_resistance_to_drug ARO:3000682 ! ostreogrycin B3
relationship: confers_resistance_to_drug ARO:3000867 ! oleandomycin
synonym: "ErmC'" EXACT []
synonym: "ermIM" EXACT []
synonym: "ermM" EXACT []

[Term]
id: ARO:3000251
name: msrA
namespace: antibiotic_resistance
def: "MsrA is an ABC-F subfamily ribosomal protection protein expressed in Staphylococcus species which confers resistance to erythromycin and streptogramin B antibiotics through antibiotic target protection mechanisms. It is associated with plasmid DNA." [PMID:15914491]
is_a: ARO:3004471 ! msr-type ABC-F protein
relationship: confers_resistance_to_drug ARO:0000006 ! erythromycin
relationship: confers_resistance_to_drug ARO:3000584 ! quinupristin
synonym: "msr(A)" EXACT []

[Term]
id: ARO:3000253
name: glycopeptide resistance gene cluster VanD
namespace: antibiotic_resistance
def: "Homologous to vanA, contains a D-Ala-D-Lac ligase.  This cluster is constitutively expressed in the chromosome due to a dysfunctional D-ala-D-ala ligase and confers moderate resistance to both vancomycin and teicoplanin.\n\nGene orientation: vanRSYHDX" [PMID:16323116, PMID:11344152, PMID:9303405, PMID:12499162]
is_a: ARO:3000234 ! glycopeptide resistance gene cluster

[Term]
id: ARO:3000254
name: emrY
namespace: antibiotic_resistance
def: "emrY is a multidrug transport that moves substrates across the inner membrane of the Gram-negative E. coli. It is a homolog of emrB." [PMID:12501312]
is_a: ARO:3000748 ! subunit of efflux pump conferring antibiotic resistance
relationship: part_of ARO:3000373 ! EmrKY-TolC

[Term]
id: ARO:3000255
name: glycopeptide resistance gene cluster VanF
namespace: antibiotic_resistance
def: "Homologous to vanA, contains a D-Ala-D-Lac ligase. The vanF gene cluster is inducible and confers high resistance to vancomycin in Paenibacillus popilliae. vanF organisms remain susceptible to teicoplanin. Gene orientation: RSYZHFX" [PMID:15980329, PMID:10681342]
is_a: ARO:3000234 ! glycopeptide resistance gene cluster

[Term]
id: ARO:3000256
name: glycopeptide resistance gene cluster VanM
namespace: antibiotic_resistance
def: "Homologous to vanA, contains a D-Ala-D-Lac ligase. The plasmid-located vanM gene cluster is inducible and confers high resistance to vancomycin and teicoplanin. Gene orientation: RSYHMX" [PMID:20733041]
is_a: ARO:3000234 ! glycopeptide resistance gene cluster

[Term]
id: ARO:3000257
name: glycopeptide resistance gene cluster VanG
namespace: antibiotic_resistance
def: "Contains a D-Ala-D-Ser ligase. The vanG gene cluster is inducible and confers low resistance to vancomycin. vanG organisms remain susceptible to teicoplanin. It is the only van gene cluster that contains two vanY genes.\n\nGene orientation: vanRSYWGYT" [PMID:16323116, PMID:11036060, PMID:19851013]
is_a: ARO:3000234 ! glycopeptide resistance gene cluster

[Term]
id: ARO:3000258
name: ErmC'
namespace: antibiotic_resistance
def: "ErmC' is ErmC but without the leader peptide and therefore expression is constitutive. Originally found on the plasmid pIM13 from Bacillus subtilis. It confers the MLSb phenotype." [PMID:10366505, PMID:7543473, PMID:9585521, PMID:3087948, PMID:2440853]
is_a: ARO:3000560 ! Erm 23S ribosomal RNA methyltransferase
relationship: confers_resistance_to_drug ARO:0000006 ! erythromycin
relationship: confers_resistance_to_drug ARO:0000027 ! roxithromycin
relationship: confers_resistance_to_drug ARO:0000046 ! lincomycin
relationship: confers_resistance_to_drug ARO:0000057 ! telithromycin
relationship: confers_resistance_to_drug ARO:0000065 ! clarithromycin
relationship: confers_resistance_to_drug ARO:0000066 ! clindamycin
relationship: confers_resistance_to_drug ARO:3000145 ! tylosin
relationship: confers_resistance_to_drug ARO:3000156 ! spiramycin
relationship: confers_resistance_to_drug ARO:3000158 ! azithromycin
relationship: confers_resistance_to_drug ARO:3000176 ! dirithromycin
relationship: confers_resistance_to_drug ARO:3000583 ! pristinamycin IA
relationship: confers_resistance_to_drug ARO:3000584 ! quinupristin
relationship: confers_resistance_to_drug ARO:3000669 ! pristinamycin IIA
relationship: confers_resistance_to_drug ARO:3000672 ! madumycin II
relationship: confers_resistance_to_drug ARO:3000673 ! griseoviridin
relationship: confers_resistance_to_drug ARO:3000674 ! dalfopristin
relationship: confers_resistance_to_drug ARO:3000675 ! pristinamycin IB
relationship: confers_resistance_to_drug ARO:3000677 ! virginiamycin S2
relationship: confers_resistance_to_drug ARO:3000678 ! vernamycin B-gamma
relationship: confers_resistance_to_drug ARO:3000679 ! vernamycin C
relationship: confers_resistance_to_drug ARO:3000680 ! patricin A
relationship: confers_resistance_to_drug ARO:3000681 ! patricin B
relationship: confers_resistance_to_drug ARO:3000682 ! ostreogrycin B3
relationship: confers_resistance_to_drug ARO:3000867 ! oleandomycin
synonym: "ErmC" EXACT []
xref: PDB:1QAM

[Term]
id: ARO:3000259
name: glycopeptide resistance gene cluster VanE
namespace: antibiotic_resistance
def: "Homologous to VanC, contains a D-Ala-D-Ser ligase. The chromosome-located vanE gene cluster is inducible and confers low resistance to vancomycin. vanE organisms remain susceptible to teicoplanin. Gene orientation: E(XY)TRS" [PMID:12426332, PMID:16323116, PMID:12019119, PMID:10471558]
is_a: ARO:3000234 ! glycopeptide resistance gene cluster

[Term]
id: ARO:3000260
name: glycopeptide resistance gene cluster VanL
namespace: antibiotic_resistance
def: "Homologous to VanC, contains a D-Ala-D-Ser ligase. The chromosome-located vanL gene cluster is inducible and confers low resistance to vancomycin. vanL organisms remain susceptible to teicoplanin. It is the only van gene cluster with two vanT genes.\n\nGene orientation: vanL(XY)TmTrRS" [PMID:18458129]
is_a: ARO:3000234 ! glycopeptide resistance gene cluster

[Term]
id: ARO:3000261
name: sigma factor conferring resistance to rifampin
namespace: antibiotic_resistance
def: "When bound to different sigma factors, RNA-polymerase may possess an altered sensitivity to rifampin-mediated inhibition." [PMID:9862449]
is_a: ARO:3000507 ! rifampin-resistant RNA polymerase-binding protein
relationship: confers_resistance_to_drug ARO:3000169 ! rifampin
relationship: confers_resistance_to_drug ARO:3000517 ! rifaximin
relationship: confers_resistance_to_drug ARO:3000530 ! rifabutin
relationship: confers_resistance_to_drug ARO:3000534 ! rifapentine

[Term]
id: ARO:3000262
name: bla operon
namespace: antibiotic_resistance
def: "The bla operon is composed of blaZ/blaR1/blaI." []
is_a: ARO:3000231 ! beta-lactam resistance operon

[Term]
id: ARO:3000263
name: marA
namespace: antibiotic_resistance
def: "In the presence of antibiotic stress, E. coli overexpresses the global activator protein MarA, which besides inducing MDR efflux pump AcrAB, also down- regulates synthesis of the porin OmpF." [PMID:9333027, PMID:12027588, PMID:2848006]
is_a: ARO:3000270 ! protein modulating permeability to antibiotic
is_a: ARO:3000451 ! protein(s) and two-component regulatory system modulating antibiotic efflux
relationship: regulates ARO:3000265 ! porin OmpF
relationship: regulates ARO:3000384 ! AcrAB-TolC

[Term]
id: ARO:3000264
name: emrE
namespace: antibiotic_resistance
def: "EmrE is a small multidrug transporter that functions as a homodimer and that couples the efflux of small polyaromatic cations from the cell with the import of protons down an electrochemical gradient. EmrE is found in E. coli and P. aeruginosa." [PMID:19171974, PMID:17942072, PMID:19167526, PMID:12499164, PMID:17360700, PMID:17976529, PMID:18006522]
is_a: ARO:0010003 ! small multidrug resistance (SMR) antibiotic efflux pump

[Term]
id: ARO:3000265
name: porin OmpF
namespace: antibiotic_resistance
def: "In the presence of antibiotic stress, E. coli overexpresses the global activator protein MarA, which besides inducing MDR efflux pump AcrAB, also down- regulates synthesis of the porin OmpF." [PMID:2848006, PMID:19100346]
is_a: ARO:3004281 ! General Bacterial Porin with reduced permeability to beta-lactams

[Term]
id: ARO:3000266
name: ADP-ribosylation of antibiotic conferring resistance
namespace: antibiotic_resistance
def: "The inactivation of antibiotics by the enzymatic addition of ADP-ribose from NAD+." []
is_a: ARO:0001004 ! antibiotic inactivation

[Term]
id: ARO:3000267
name: determinant of linezolid resistance
namespace: antibiotic_resistance
def: "Enzymes, other proteins or other gene products shown clinically to confer resistance to linezolid antibiotics." []
is_a: ARO:3000000 ! determinant of antibiotic resistance
relationship: confers_resistance_to_drug ARO:0000072 ! linezolid

[Term]
id: ARO:3000268
name: mec operon
namespace: antibiotic_resistance
def: "The mec operon is composed of mecA/mecR1/mecI." []
is_a: ARO:3000231 ! beta-lactam resistance operon

[Term]
id: ARO:3000269
name: brodimoprim
namespace: antibiotic_resistance
def: "Brodimoprim is a structural derivative of trimethoprim and an inhibitor of bacterial dihydrofolate reductase. The 4-methoxy group of trimethoprim is replaced with a bromine atom." [PMID:10026296, PMID:7562018, PMID:8195838]
is_a: ARO:3000171 ! diaminopyrimidine antibiotic
xref: PubChem:68760

[Term]
id: ARO:3000270
name: protein modulating permeability to antibiotic
namespace: antibiotic_resistance
def: "Enzymes or other proteins either directly or indirectly reducing overall permeability to antibiotics." [PMID:19100346, PMID:2848006]
is_a: ARO:3000000 ! determinant of antibiotic resistance
relationship: participates_in ARO:3000244 ! reduced permeability to antibiotic

[Term]
id: ARO:3000271
name: determinant of fosfomycin resistance
namespace: antibiotic_resistance
def: "Enzymes, other proteins or other gene products shown clinically to confer resistance to fosfomycin antibiotics." [PMID:12936984, PMID:19862477]
is_a: ARO:3000000 ! determinant of antibiotic resistance
relationship: confers_resistance_to ARO:0000025 ! fosfomycin

[Term]
id: ARO:3000273
name: antibiotic resistant DNA topoisomerase subunit gyrA
namespace: antibiotic_resistance
def: "Point mutations in gyrA confer antibiotic resistance by preventing drugs from binding the alpha-subunit of gyrase, essential for DNA supercoiling." []
is_a: ARO:3000370 ! antibiotic resistant DNA topoisomerase subunit
relationship: derives_from ARO:3003254 ! antibiotic sensitive DNA topoisomerase subunit gyrA

[Term]
id: ARO:3000274
name: antibiotic resistant DNA topoisomerase subunit parC
namespace: antibiotic_resistance
def: "Point mutations in parC confer antibiotic resistance by preventing drugs from binding the parC subunit of topoisomerase IV, essential for DNA decatanation and relaxation." []
is_a: ARO:3000370 ! antibiotic resistant DNA topoisomerase subunit
relationship: derives_from ARO:3003256 ! antibiotic sensitive DNA topoisomerase subunit parC

[Term]
id: ARO:3000276
name: cephem
namespace: antibiotic_resistance
def: "Cephems have a six-membered dihydrothiazine ring with a sulfur atom and double bond fused with its beta-lactam ring. This group includes the cephalosporins and cephamycins, the latter containing an additional alpha-methoxy group." []
is_a: ARO:3000007 ! beta-lactam antibiotic

[Term]
id: ARO:3000282
name: sulfonamide antibiotic
namespace: antibiotic_resistance
def: "Sulfonamides are broad spectrum, synthetic antibiotics that contain the sulfonamide group. Sulfonamides inhibit dihydropteroate synthase, which catalyzes the conversion of p-aminobenzoic acid to dihydropteroic acid as part of the tetrahydrofolic acid biosynthetic pathway. Tetrahydrofolic acid is essential for folate synthesis, a precursor of many nucleotides and amino acids. Many sulfamides are taken with trimethoprim, an inhibitor of dihydrofolate reductase, also disturbing the trihydrofolic acid synthesis pathway." [PMID:15673783]
is_a: ARO:1000003 ! antibiotic molecule

[Term]
id: ARO:3000284
name: tetroxoprim
namespace: antibiotic_resistance
def: "Tetroxoprim is a trimethoprim derivative that inhibits bacterial dihydrofolate reductase." [PMID:7036848, PMID:3043259]
is_a: ARO:3000171 ! diaminopyrimidine antibiotic
xref: PubChem:65450

[Term]
id: ARO:3000299
name: phosphonopyruvate decarboxylase
namespace: antibiotic_resistance
def: "Stabilizes the C-P bond in phosphonopyruvate formed by phophoenolpyruvate mutase by catalyzing the self-removal of the carboxyl group." [PMID:10786631]
is_a: ARO:3000082 ! antibiotic biosynthesis
synonym: "Fom2" EXACT []

[Term]
id: ARO:3000300
name: lsaA
namespace: antibiotic_resistance
def: "LsaA is an ABC-F subfamily protein expressed in Enterococcus faecalis. It confers resistance to clindamycin, quinupristin-dalfopristin, and dalfopristin." [PMID:15914491, PMID:21245447, PMID:12019099]
is_a: ARO:3004472 ! lsa-type ABC-F protein
relationship: confers_resistance_to_drug ARO:0000066 ! clindamycin
relationship: confers_resistance_to_drug ARO:3000584 ! quinupristin
relationship: confers_resistance_to_drug ARO:3000674 ! dalfopristin
relationship: confers_resistance_to_drug ARO:3001317 ! pleuromutilin

[Term]
id: ARO:3000309
name: emrD
namespace: antibiotic_resistance
def: "EmrD is a multidrug transporter from the Major Facilitator Superfamily (MFS) primarily found in Escherichia coli. EmrD couples efflux of amphipathic compounds with proton import across the plasma membrane." [PMID:8240355, PMID:16675700, PMID:16842212, PMID:8987357]
is_a: ARO:0010002 ! major facilitator superfamily (MFS) antibiotic efflux pump
xref: PDB:2GFP

[Term]
id: ARO:3000315
name: determinant of macrolide resistance
namespace: antibiotic_resistance
def: "Enzymes, other proteins or other gene products shown clinically to confer resistance to macrolide antibiotics." []
is_a: ARO:3000000 ! determinant of antibiotic resistance
relationship: confers_resistance_to ARO:0000000 ! macrolide antibiotic

[Term]
id: ARO:3000316
name: mphA
namespace: antibiotic_resistance
def: "The mphA gene encodes for resistance enzyme MPH(2')-I which preferentially inactivate 14-membered macrolides (e.g.erythromycin, telithromycin, roxithromycin) over 16-membered macrolides (e.g.tylosin, spiramycin). It phosphorylates macrolides at 2'-OH hydroxyl of desosamine sugar of macrolides in a GTP-dependent manner." [PMID:17302923, PMID:29317655, PMID:8619599, PMID:20231391]
is_a: ARO:3000333 ! macrolide phosphotransferase (MPH)
relationship: confers_resistance_to_drug ARO:0000006 ! erythromycin
relationship: confers_resistance_to_drug ARO:0000027 ! roxithromycin
relationship: confers_resistance_to_drug ARO:0000057 ! telithromycin
relationship: confers_resistance_to_drug ARO:0000065 ! clarithromycin
relationship: confers_resistance_to_drug ARO:3000158 ! azithromycin
relationship: confers_resistance_to_drug ARO:3000176 ! dirithromycin
relationship: confers_resistance_to_drug ARO:3000867 ! oleandomycin
synonym: "macrolide 2'-phosphotransferase I" EXACT []
synonym: "mphA" EXACT []

[Term]
id: ARO:3000317
name: AAC(1)-I
namespace: antibiotic_resistance
def: "Acetylation of paromomycin, and apramycin, on the amino group at position 1 in E. coli, Actinomycete, Campylobacter spp." [PMID:3326872, PMID:10726929]
is_a: ARO:3004259 ! AAC(1)
relationship: confers_resistance_to_drug ARO:0000005 ! neomycin
relationship: confers_resistance_to_drug ARO:0000037 ! apramycin
synonym: "AAC(1)" EXACT []

[Term]
id: ARO:3000318
name: mphB
namespace: antibiotic_resistance
def: "The mphB gene encodes for MPH(2')-II. This enzymes phosphorylates 14-membered and 16-membered macrolides.  It phosphorylates macrolides in GTP- dependent manner at 2'-OH hydroxyl of desosamine sugar of macrolides." [PMID:1330822, PMID:8900063, PMID:9503630, PMID:29317655, PMID:17302923]
is_a: ARO:3000333 ! macrolide phosphotransferase (MPH)
relationship: confers_resistance_to_drug ARO:0000006 ! erythromycin
relationship: confers_resistance_to_drug ARO:0000027 ! roxithromycin
relationship: confers_resistance_to_drug ARO:0000057 ! telithromycin
relationship: confers_resistance_to_drug ARO:0000065 ! clarithromycin
relationship: confers_resistance_to_drug ARO:3000145 ! tylosin
relationship: confers_resistance_to_drug ARO:3000156 ! spiramycin
relationship: confers_resistance_to_drug ARO:3000158 ! azithromycin
relationship: confers_resistance_to_drug ARO:3000176 ! dirithromycin
relationship: confers_resistance_to_drug ARO:3000867 ! oleandomycin
synonym: "macrolide 2'-phosphotransferase II" EXACT []
synonym: "mphB" EXACT []

[Term]
id: ARO:3000319
name: mphC
namespace: antibiotic_resistance
def: "The mphC gene was identified from Staphylococcus aureus.  This gene shows similarity to mphB gene from Escherchia coli." [PMID:17302923, PMID:29317655, PMID:12670694]
is_a: ARO:3000333 ! macrolide phosphotransferase (MPH)
relationship: confers_resistance_to_drug ARO:0000006 ! erythromycin
relationship: confers_resistance_to_drug ARO:0000027 ! roxithromycin
relationship: confers_resistance_to_drug ARO:0000057 ! telithromycin
relationship: confers_resistance_to_drug ARO:0000065 ! clarithromycin
relationship: confers_resistance_to_drug ARO:3000145 ! tylosin
relationship: confers_resistance_to_drug ARO:3000156 ! spiramycin
relationship: confers_resistance_to_drug ARO:3000158 ! azithromycin
relationship: confers_resistance_to_drug ARO:3000176 ! dirithromycin
relationship: confers_resistance_to_drug ARO:3000867 ! oleandomycin

[Term]
id: ARO:3000320
name: macrolide esterase
namespace: antibiotic_resistance
def: "Hydrolytic enzymes that cleave the macrocycle lactone ring of macrolide antibiotics." [PMID:22303981]
is_a: ARO:3000201 ! macrolide inactivation enzyme
relationship: confers_resistance_to ARO:0000000 ! macrolide antibiotic
relationship: participates_in ARO:3000321 ! hydrolysis of macrolide macrocycle lactone ring

[Term]
id: ARO:3000321
name: hydrolysis of macrolide macrocycle lactone ring
namespace: antibiotic_resistance
def: "Hydrolysis of the the macrocycle lactone ring of macrolide antibiotics." []
is_a: ARO:3000040 ! hydrolysis of antibiotic conferring resistance

[Term]
id: ARO:3000322
name: AAC(3)
namespace: antibiotic_resistance
def: "Acetylation of the aminoglycoside antibiotic on the amino group at position 3." [PMID:19709289, PMID:18467306, PMID:12709352, PMID:2914849, PMID:19949054, PMID:18476779, PMID:6318050, PMID:15728939, PMID:2060791, PMID:2549372, PMID:7486920, PMID:1649572, PMID:8257126, PMID:10639379, PMID:3892230, PMID:15388438, PMID:1577689]
is_a: ARO:3000121 ! aminoglycoside acetyltransferase (AAC)
relationship: confers_resistance_to ARO:0000016 ! aminoglycoside antibiotic

[Term]
id: ARO:3000324
name: sulfadiazine
namespace: antibiotic_resistance
def: "Sulfadiazine is a potent inhibitor of dihydropteroate synthase, interfering with the tetrahydrofolic biosynthesis pathway. Tetrahydrofolic acid is essential for folate synthesis, a precursor to many nucleotides and amino acids." [PMID:4597736]
is_a: ARO:3000282 ! sulfonamide antibiotic
xref: PubChem:5215

[Term]
id: ARO:3000325
name: sulfadimidine
namespace: antibiotic_resistance
def: "Sulfadimidine is an alkaline sulfonamide antibiotic that inhibits dihydropteroate synthase, and enzyme in the tetrahydrofolic acid biosynthesis pathway. This interferes with the production of folate, which is a precursor to many amino acids and nucleotides." [PMID:15673783]
is_a: ARO:3000282 ! sulfonamide antibiotic
synonym: "sulfamethazine" EXACT []
xref: PubChem:5327

[Term]
id: ARO:3000326
name: ErmE
namespace: antibiotic_resistance
def: "ErmE is a methyltransferase found in the erythromycin producer Saccharopolyspora erythraea. Like other Erm enzymes, it catalyzes the methylation of A2058 of the 23S ribosomal RNA. The gene is found within the erythromycin biosynthetic cluster and is responsible for self-resistance." [PMID:12019067, PMID:9973557, PMID:7961464, PMID:9735285, PMID:3117622]
is_a: ARO:3000560 ! Erm 23S ribosomal RNA methyltransferase
relationship: confers_resistance_to_drug ARO:0000006 ! erythromycin
relationship: confers_resistance_to_drug ARO:0000027 ! roxithromycin
relationship: confers_resistance_to_drug ARO:0000046 ! lincomycin
relationship: confers_resistance_to_drug ARO:0000057 ! telithromycin
relationship: confers_resistance_to_drug ARO:0000065 ! clarithromycin
relationship: confers_resistance_to_drug ARO:0000066 ! clindamycin
relationship: confers_resistance_to_drug ARO:3000145 ! tylosin
relationship: confers_resistance_to_drug ARO:3000156 ! spiramycin
relationship: confers_resistance_to_drug ARO:3000158 ! azithromycin
relationship: confers_resistance_to_drug ARO:3000176 ! dirithromycin
relationship: confers_resistance_to_drug ARO:3000583 ! pristinamycin IA
relationship: confers_resistance_to_drug ARO:3000584 ! quinupristin
relationship: confers_resistance_to_drug ARO:3000669 ! pristinamycin IIA
relationship: confers_resistance_to_drug ARO:3000672 ! madumycin II
relationship: confers_resistance_to_drug ARO:3000673 ! griseoviridin
relationship: confers_resistance_to_drug ARO:3000674 ! dalfopristin
relationship: confers_resistance_to_drug ARO:3000675 ! pristinamycin IB
relationship: confers_resistance_to_drug ARO:3000677 ! virginiamycin S2
relationship: confers_resistance_to_drug ARO:3000678 ! vernamycin B-gamma
relationship: confers_resistance_to_drug ARO:3000679 ! vernamycin C
relationship: confers_resistance_to_drug ARO:3000680 ! patricin A
relationship: confers_resistance_to_drug ARO:3000681 ! patricin B
relationship: confers_resistance_to_drug ARO:3000682 ! ostreogrycin B3
relationship: confers_resistance_to_drug ARO:3000867 ! oleandomycin
synonym: "ermE2" EXACT []

[Term]
id: ARO:3000327
name: sulfadoxine
namespace: antibiotic_resistance
def: "Sulfadoxine is an inhibitor of dihydropteroate synthase, interfering with the tetrahydrofolic biosynthesis pathway. Tetrahydrofolic acid is essential for folate synthesis, a precursor to many nucleotides and amino acids." [PMID:21029476]
is_a: ARO:3000282 ! sulfonamide antibiotic
xref: PubChem:17134

[Term]
id: ARO:3000328
name: rRNA with mutation conferring antibiotic resistance
namespace: antibiotic_resistance
def: "Single nucleotide polymorphisms (SNPs) in rRNA can confer antibiotic resistance to drugs that target the bacterial ribosome." []
is_a: ARO:0000031 ! antibiotic resistant gene variant or mutant
relationship: derives_from ARO:3000740 ! ribonucleic acid

[Term]
id: ARO:3000329
name: sulfamethoxazole
namespace: antibiotic_resistance
def: "Sulfamethoxazole is a sulfonamide antibiotic usually taken with trimethoprim, a diaminopyrimidine antibiotic. Sulfamethoxazole inhibits dihydropteroate synthase, essential to tetrahydrofolic acid biosynthesis. This pathway generates compounds used in the synthesis of many amino acids and nucleotides." [PMID:1093654]
is_a: ARO:3000282 ! sulfonamide antibiotic
xref: PubChem:5329

[Term]
id: ARO:3000330
name: sulfisoxazole
namespace: antibiotic_resistance
def: "Sulfisoxazole is an inhibitor of dihydropteroate synthase, interfering with the tetrahydrofolic biosynthesis pathway. Tetrahydrofolic acid is essential for folate synthesis, a precursor to many nucleotides and amino acids." [PMID:978409]
is_a: ARO:3000282 ! sulfonamide antibiotic
xref: PubChem:5344

[Term]
id: ARO:3000333
name: macrolide phosphotransferase (MPH)
namespace: antibiotic_resistance
def: "Macrolide phosphotransferases (MPH) are enzymes encoded by macrolide phosphotransferase genes (mph genes). These enzymes phosphorylate macrolides in GTP dependent manner at 2'-OH of desosamine sugar thereby inactivating them. Characterized MPH's are differentiated based on their substrate specificity." []
is_a: ARO:3000201 ! macrolide inactivation enzyme
relationship: confers_resistance_to ARO:0000000 ! macrolide antibiotic
relationship: participates_in ARO:3000105 ! phosphorylation of antibiotic conferring resistance

[Term]
id: ARO:3000336
name: 23S rRNA with mutation conferring antibiotic resistance
namespace: antibiotic_resistance
def: "Point mutations in bacterial 23S rRNA from the large ribosomal subunit that confer resistance to antibiotics. Antibiotics such as linezolid block peptide synthesis through peptidyl transferase activity. Mutations in the 23S rRNA subunit reduce antibiotic binding affinity at specific sites, conferring resistance." [PMID:15700955, PMID:18174304]
is_a: ARO:3000328 ! rRNA with mutation conferring antibiotic resistance
relationship: derives_from ARO:3000754 ! antibiotic sensitive peptidyl transferase (23S rRNA)

[Term]
id: ARO:3000337
name: iclaprim
namespace: antibiotic_resistance
def: "Iclaprim is a bactericidal compound that inhibits dihydrofolate reductase. It is used against clinically important Gram-positive pathogens, including methicillin-sensitive Staphylococcus aureus and methicillin-resistant S. aureus." [PMID:19289528, PMID:19622858]
is_a: ARO:3000171 ! diaminopyrimidine antibiotic
synonym: "AR-100" EXACT []
synonym: "RO-48-2622" EXACT []
xref: PubChem:213043

[Term]
id: ARO:3000338
name: linearization of antibiotic conferring resistance
namespace: antibiotic_resistance
def: "Genes that confer antibiotic resistance by hydrolyzing bonds to linearize and deactivate antibiotics." []
is_a: ARO:0001004 ! antibiotic inactivation

[Term]
id: ARO:3000341
name: AAC(2')
namespace: antibiotic_resistance
def: "Acetylation of the aminoglycoside antibiotic on the amino group at position 2'." [PMID:8407825, PMID:9159528, PMID:18931120]
is_a: ARO:3000121 ! aminoglycoside acetyltransferase (AAC)
relationship: confers_resistance_to ARO:0000016 ! aminoglycoside antibiotic

[Term]
id: ARO:3000342
name: fosfomycin inactivation enzyme
namespace: antibiotic_resistance
def: "Enzymes that inactivate fosfomycin by chemical modification." []
is_a: ARO:3000271 ! determinant of fosfomycin resistance
is_a: ARO:3000557 ! antibiotic inactivation enzyme

[Term]
id: ARO:3000343
name: tap
namespace: antibiotic_resistance
def: "Efflux pump proteins contained within Mycobacterial genomes which confer resistance to a number of different antibiotics including aminoglycosides, and tetracyclines." [PMID:15057575, PMID:9811639]
is_a: ARO:0010002 ! major facilitator superfamily (MFS) antibiotic efflux pump
relationship: confers_resistance_to_drug ARO:0000051 ! tetracycline

[Term]
id: ARO:3000344
name: EmrAB-TolC
namespace: antibiotic_resistance
def: "EmrAB-TolC is a multidrug efflux system found in E. coli. EmrB is the electrochemical-gradient powered transporter; EmrA is the linker; and TolC is the outer membrane channel. It confers resistance to nalidixic acid and thiolactomycin." [PMID:7730261]
is_a: ARO:0010002 ! major facilitator superfamily (MFS) antibiotic efflux pump
relationship: confers_resistance_to_drug ARO:3000661 ! nalidixic acid

[Term]
id: ARO:3000345
name: AAC(6')
namespace: antibiotic_resistance
def: "Acetylation of the aminoglycoside antibiotic on the amino group at position 6'." [PMID:15673721]
is_a: ARO:3000121 ! aminoglycoside acetyltransferase (AAC)
relationship: confers_resistance_to ARO:0000016 ! aminoglycoside antibiotic
relationship: confers_resistance_to_drug ARO:0000005 ! neomycin
relationship: confers_resistance_to_drug ARO:0000007 ! dibekacin
relationship: confers_resistance_to_drug ARO:0000013 ! amikacin
relationship: confers_resistance_to_drug ARO:0000035 ! sisomicin
relationship: confers_resistance_to_drug ARO:0000038 ! netilmicin
relationship: confers_resistance_to_drug ARO:0000049 ! kanamycin A
relationship: confers_resistance_to_drug ARO:0000052 ! tobramycin
relationship: confers_resistance_to_drug ARO:3000652 ! isepamicin
relationship: confers_resistance_to_drug ARO:3000654 ! arbekacin
relationship: confers_resistance_to_drug ARO:3000655 ! gentamicin B

[Term]
id: ARO:3000347
name: ErmA
namespace: antibiotic_resistance
def: "ErmA confers the MLSb phenotype. Similar to ErmC, Expression of ErmA is inducible by erythromycin. The leader peptide causes attenuation of the mRNA and stabilizes the structure preventing further translation. When erythromycin is present, it binds the leader peptide causing a change in conformation allowing for the expression of ErmA." [PMID:18952616]
is_a: ARO:3000560 ! Erm 23S ribosomal RNA methyltransferase
relationship: confers_resistance_to_drug ARO:0000006 ! erythromycin
relationship: confers_resistance_to_drug ARO:0000027 ! roxithromycin
relationship: confers_resistance_to_drug ARO:0000046 ! lincomycin
relationship: confers_resistance_to_drug ARO:0000057 ! telithromycin
relationship: confers_resistance_to_drug ARO:0000065 ! clarithromycin
relationship: confers_resistance_to_drug ARO:0000066 ! clindamycin
relationship: confers_resistance_to_drug ARO:3000145 ! tylosin
relationship: confers_resistance_to_drug ARO:3000156 ! spiramycin
relationship: confers_resistance_to_drug ARO:3000158 ! azithromycin
relationship: confers_resistance_to_drug ARO:3000176 ! dirithromycin
relationship: confers_resistance_to_drug ARO:3000583 ! pristinamycin IA
relationship: confers_resistance_to_drug ARO:3000584 ! quinupristin
relationship: confers_resistance_to_drug ARO:3000669 ! pristinamycin IIA
relationship: confers_resistance_to_drug ARO:3000672 ! madumycin II
relationship: confers_resistance_to_drug ARO:3000673 ! griseoviridin
relationship: confers_resistance_to_drug ARO:3000674 ! dalfopristin
relationship: confers_resistance_to_drug ARO:3000675 ! pristinamycin IB
relationship: confers_resistance_to_drug ARO:3000677 ! virginiamycin S2
relationship: confers_resistance_to_drug ARO:3000678 ! vernamycin B-gamma
relationship: confers_resistance_to_drug ARO:3000679 ! vernamycin C
relationship: confers_resistance_to_drug ARO:3000680 ! patricin A
relationship: confers_resistance_to_drug ARO:3000681 ! patricin B
relationship: confers_resistance_to_drug ARO:3000682 ! ostreogrycin B3
relationship: confers_resistance_to_drug ARO:3000867 ! oleandomycin
synonym: "ermTR" EXACT []

[Term]
id: ARO:3000359
name: fosfomycin phosphotransferase
namespace: antibiotic_resistance
def: "In the presence of ATP and magnesium (II), fosfomycin gets phosphorylated at the phosphate group resulting in a diphosphate group which inactivates the antibiotic." [PMID:10681332, PMID:18701452]
is_a: ARO:3000342 ! fosfomycin inactivation enzyme
relationship: participates_in ARO:3000105 ! phosphorylation of antibiotic conferring resistance
synonym: "FomA" EXACT []

[Term]
id: ARO:3000361
name: EreA
namespace: antibiotic_resistance
def: "EreA is an erythromycin esterase that hydrolyses the drug's lactone ring." [PMID:22303981]
is_a: ARO:3000320 ! macrolide esterase
relationship: confers_resistance_to_drug ARO:0000006 ! erythromycin
relationship: confers_resistance_to_drug ARO:0000027 ! roxithromycin
relationship: confers_resistance_to_drug ARO:0000065 ! clarithromycin

[Term]
id: ARO:3000363
name: EreB
namespace: antibiotic_resistance
def: "EreB is an erythromycin esterase-like protein that hydrolyses the drug's lactone ring." [PMID:10908116]
is_a: ARO:3000320 ! macrolide esterase
relationship: confers_resistance_to_drug ARO:0000006 ! erythromycin
relationship: confers_resistance_to_drug ARO:0000027 ! roxithromycin
relationship: confers_resistance_to_drug ARO:0000065 ! clarithromycin
relationship: confers_resistance_to_drug ARO:3000158 ! azithromycin

[Term]
id: ARO:3000368
name: vanC
namespace: antibiotic_resistance
def: "VanC is a D-Ala-D-Ala ligase homolog that synthesizes D-Ala-D-Ser, an alternative substrate for peptidoglycan synthesis that reduces vancomycin binding affinity. It is specific to Enterococcus gallinarum and E. casseliflavus, providing intrinsic resistance." [PMID:1551598, PMID:9666008, PMID:16323116]
is_a: ARO:3002979 ! D-Ala-D-Ser ligase
relationship: part_of ARO:3000246 ! glycopeptide resistance gene cluster VanC

[Term]
id: ARO:3000369
name: MtrCDE
namespace: antibiotic_resistance
def: "The mtr (multiple transferable resistance) system of Neisseria gonorrhoeae confers resistance to many hydrophobic agents including antibiotics, fatty-acids and detergents. MtrCDE is homologous to AcrAB-TolC, where MtrC is the membrane fusion protein, MtrD is the inner membrane transporter, and MtrE is the outer membrane channel protein." [PMID:7711899, PMID:14500476]
is_a: ARO:0010004 ! resistance-nodulation-cell division (RND) antibiotic efflux pump
relationship: confers_resistance_to_drug ARO:0000006 ! erythromycin
relationship: confers_resistance_to_drug ARO:0000054 ! penicillin
relationship: confers_resistance_to_drug ARO:3000158 ! azithromycin

[Term]
id: ARO:3000370
name: antibiotic resistant DNA topoisomerase subunit
namespace: antibiotic_resistance
def: "Many drugs target topoisomerases to inhibit DNA synthesis. Resistant DNA topoisomerase subunits prevent antibiotic binding and thus confer resistance." []
is_a: ARO:0000031 ! antibiotic resistant gene variant or mutant
relationship: derives_from ARO:3000766 ! antibiotic sensitive topoisomerase subunit

[Term]
id: ARO:3000372
name: vanT
namespace: antibiotic_resistance
def: "VanT is a membrane bound serine racemase, converting L-serine to D-serine. It is associated with VanC, which incorporated D-serine into D-Ala-D-Ser terminal end of peptidoglycan subunits that have a decreased binding affinity with vancomycin. It was isolated from Enterococcus gallinarum." [PMID:10817725, PMID:10878136]
is_a: ARO:3002976 ! gene(s) or protein(s) associated with a glycopeptide resistance cluster
relationship: confers_resistance_to ARO:3000081 ! glycopeptide antibiotic

[Term]
id: ARO:3000373
name: EmrKY-TolC
namespace: antibiotic_resistance
def: "EmrKY is a homolog of EmrAB found in E. coli. Together with TolC, it is a tripartite multidrug transporter." []
is_a: ARO:0010002 ! major facilitator superfamily (MFS) antibiotic efflux pump
relationship: confers_resistance_to_drug ARO:0000051 ! tetracycline

[Term]
id: ARO:3000375
name: ErmB
namespace: antibiotic_resistance
def: "ErmB confers the MLSb phenotype. Similar to ErmC, expression of ErmB is inducible by erythromycin. The leader peptide causes attenuation of the mRNA and stabilizes the structure preventing further translation. When erythromycin is present, it binds the leader peptide causing a change in conformation allowing for the expression of ErmB." [PMID:18299414, PMID:10508434, PMID:9187657]
is_a: ARO:3000560 ! Erm 23S ribosomal RNA methyltransferase
relationship: confers_resistance_to_drug ARO:0000006 ! erythromycin
relationship: confers_resistance_to_drug ARO:0000027 ! roxithromycin
relationship: confers_resistance_to_drug ARO:0000046 ! lincomycin
relationship: confers_resistance_to_drug ARO:0000057 ! telithromycin
relationship: confers_resistance_to_drug ARO:0000065 ! clarithromycin
relationship: confers_resistance_to_drug ARO:0000066 ! clindamycin
relationship: confers_resistance_to_drug ARO:3000145 ! tylosin
relationship: confers_resistance_to_drug ARO:3000156 ! spiramycin
relationship: confers_resistance_to_drug ARO:3000158 ! azithromycin
relationship: confers_resistance_to_drug ARO:3000176 ! dirithromycin
relationship: confers_resistance_to_drug ARO:3000583 ! pristinamycin IA
relationship: confers_resistance_to_drug ARO:3000584 ! quinupristin
relationship: confers_resistance_to_drug ARO:3000669 ! pristinamycin IIA
relationship: confers_resistance_to_drug ARO:3000672 ! madumycin II
relationship: confers_resistance_to_drug ARO:3000673 ! griseoviridin
relationship: confers_resistance_to_drug ARO:3000674 ! dalfopristin
relationship: confers_resistance_to_drug ARO:3000675 ! pristinamycin IB
relationship: confers_resistance_to_drug ARO:3000677 ! virginiamycin S2
relationship: confers_resistance_to_drug ARO:3000678 ! vernamycin B-gamma
relationship: confers_resistance_to_drug ARO:3000679 ! vernamycin C
relationship: confers_resistance_to_drug ARO:3000680 ! patricin A
relationship: confers_resistance_to_drug ARO:3000681 ! patricin B
relationship: confers_resistance_to_drug ARO:3000682 ! ostreogrycin B3
relationship: confers_resistance_to_drug ARO:3000867 ! oleandomycin
synonym: "erm" EXACT []
synonym: "erm2" EXACT []
synonym: "ermAM" EXACT []
synonym: "ermAMR" EXACT []
synonym: "ermBC" EXACT []
synonym: "ermBP" EXACT []
synonym: "ermBZ1" EXACT []
synonym: "ermBZ2" EXACT []
synonym: "ermIP" EXACT []
synonym: "ermP" EXACT []
synonym: "ermZ" EXACT []
xref: PDB:1YUB

[Term]
id: ARO:3000376
name: streptogramin vgb lyase
namespace: antibiotic_resistance
def: "vgb (Virginiamycin B) lyase inactivates type B streptogramin antibiotics by linearizing the streptogramin lactone ring at the ester linkage through an elimination mechanism, thus conferring resistance to these compounds." [PMID:11467949]
is_a: ARO:3000233 ! streptogramin inactivation enzyme
relationship: confers_resistance_to ARO:0000026 ! streptogramin antibiotic
relationship: participates_in ARO:3000338 ! linearization of antibiotic conferring resistance

[Term]
id: ARO:3000377
name: MexA
namespace: antibiotic_resistance
def: "MexA is the membrane fusion protein of the MexAB-OprM multidrug efflux complex." [PMID:15117957]
is_a: ARO:3000748 ! subunit of efflux pump conferring antibiotic resistance
relationship: part_of ARO:3000386 ! MexAB-OprM
relationship: part_of ARO:3004048 ! MexAB-OprM with prematurely terminated MexR conferring resistance to meropenem and ciprofloxacin
relationship: part_of ARO:3004051 ! MexAB-OprM with NalC mutations conferring resistance to aztreonam
relationship: part_of ARO:3004052 ! MexAB-OprM with NalD mutations conferring resistance to multiple antibiotics
relationship: part_of ARO:3004053 ! MexAB-OprM with CpxR regulator conferring resistance to ciprofloxacin, ceftazidime, and aztreonam
relationship: part_of ARO:3004080 ! MexAB-OprM with MexR mutations confers resistance to multiple antibiotics
xref: PDB:1T5E

[Term]
id: ARO:3000378
name: MexB
namespace: antibiotic_resistance
def: "MexB is the inner membrane multidrug exporter of the efflux complex MexAB-OprM." [PMID:20583998, PMID:14973037, PMID:19361527, PMID:21178960]
is_a: ARO:3000748 ! subunit of efflux pump conferring antibiotic resistance
relationship: part_of ARO:3000386 ! MexAB-OprM
relationship: part_of ARO:3004048 ! MexAB-OprM with prematurely terminated MexR conferring resistance to meropenem and ciprofloxacin
relationship: part_of ARO:3004051 ! MexAB-OprM with NalC mutations conferring resistance to aztreonam
relationship: part_of ARO:3004052 ! MexAB-OprM with NalD mutations conferring resistance to multiple antibiotics
relationship: part_of ARO:3004053 ! MexAB-OprM with CpxR regulator conferring resistance to ciprofloxacin, ceftazidime, and aztreonam
relationship: part_of ARO:3004080 ! MexAB-OprM with MexR mutations confers resistance to multiple antibiotics
xref: PDB:2V50

[Term]
id: ARO:3000379
name: OprM
namespace: antibiotic_resistance
def: "OprM is an outer membrane factor protein found in Pseudomonas aeruginosa and Burkholderia vietnamiensis. It is part of the MexAB-OprM, MexVW-OprM, MexXY-OprM and the AmrAB-OprM complex." [PMID:16511029, PMID:16508113, PMID:15797729]
is_a: ARO:3000748 ! subunit of efflux pump conferring antibiotic resistance
relationship: part_of ARO:3000386 ! MexAB-OprM
relationship: part_of ARO:3002981 ! AmrAB-OprM
relationship: part_of ARO:3003029 ! MexVW-OprM
relationship: part_of ARO:3003032 ! MexXY-OprM
relationship: part_of ARO:3003694 ! MexJK-OprM
relationship: part_of ARO:3003703 ! MexMN-OprM
relationship: part_of ARO:3004048 ! MexAB-OprM with prematurely terminated MexR conferring resistance to meropenem and ciprofloxacin
relationship: part_of ARO:3004051 ! MexAB-OprM with NalC mutations conferring resistance to aztreonam
relationship: part_of ARO:3004052 ! MexAB-OprM with NalD mutations conferring resistance to multiple antibiotics
relationship: part_of ARO:3004053 ! MexAB-OprM with CpxR regulator conferring resistance to ciprofloxacin, ceftazidime, and aztreonam
relationship: part_of ARO:3004080 ! MexAB-OprM with MexR mutations confers resistance to multiple antibiotics
xref: PDB:1WP1

[Term]
id: ARO:3000380
name: FosC
namespace: antibiotic_resistance
def: "FosC is an enzyme that phosphorylates fosfomycin to confer resistance" [PMID:7492106]
is_a: ARO:3004245 ! fosC phosphotransferase family
relationship: confers_resistance_to_drug ARO:0000025 ! fosfomycin

[Term]
id: ARO:3000381
name: antibiotic target replacement protein
namespace: antibiotic_resistance
def: "Alternate proteins that have the same functions as other antibiotic target proteins, but are structurally different and thus resistant to antibiotics. These can replace the activity of other antibiotic-sensitive proteins in the presence of antibiotics." []
is_a: ARO:3000000 ! determinant of antibiotic resistance
relationship: participates_in ARO:0001002 ! antibiotic target replacement

[Term]
id: ARO:3000382
name: azidamfenicol
namespace: antibiotic_resistance
def: "Azidamfenicol is a water soluble derivative of chloramphenicol, sharing the same mode of action of inhibiting peptide synthesis by interacting with the 23S RNA of the 50S ribosomal subunit." [PMID:15539072]
is_a: ARO:3000387 ! phenicol antibiotic
xref: PubChem:62858

[Term]
id: ARO:3000383
name: determinant of rifamycin resistance
namespace: antibiotic_resistance
def: "Enzymes, other proteins, or other gene products shown clinically to confer resistance to rifamycin (rifampin) antibiotics." [PMID:21515239]
is_a: ARO:3000000 ! determinant of antibiotic resistance
relationship: confers_resistance_to ARO:3000157 ! rifamycin antibiotic
synonym: "rifampin resistance protein" EXACT []

[Term]
id: ARO:3000384
name: AcrAB-TolC
namespace: antibiotic_resistance
def: "AcrAB-TolC is a tripartite RND efflux system that confers resistance to tetracycline, chloramphenicol, ampicillin, nalidixic acid, and rifampin  in Gram-negative bacteria. The system spans the cell membrane (AcrB) and the outer-membrane (TolC), and is linked together in the periplasm by AcrA." [PMID:8550435, PMID:21513882]
is_a: ARO:0010004 ! resistance-nodulation-cell division (RND) antibiotic efflux pump
relationship: confers_resistance_to ARO:0000001 ! fluoroquinolone antibiotic
relationship: confers_resistance_to_drug ARO:0000030 ! tigecycline
relationship: confers_resistance_to_drug ARO:0000051 ! tetracycline
relationship: confers_resistance_to_drug ARO:3000169 ! rifampin
relationship: confers_resistance_to_drug ARO:3000385 ! chloramphenicol
relationship: confers_resistance_to_drug ARO:3000637 ! ampicillin
relationship: confers_resistance_to_drug ARO:3000704 ! cefalotin
relationship: confers_resistance_to_drug ARO:3000870 ! triclosan

[Term]
id: ARO:3000385
name: chloramphenicol
namespace: antibiotic_resistance
def: "Chloramphenicol is a bacteriostatic antimicrobial originally derived from the bacterium Streptomyces venezuelae. It was the first antibiotic to be manufactured synthetically on a large scale. It functions by inhibiting peptidyl transferase activity of the bacterial ribosome, binding to A2451 and A2452 residues in the 23S rRNA of the 50S ribosomal subunit and preventing peptide bond formation." [PMID:17737966]
is_a: ARO:3000387 ! phenicol antibiotic
synonym: "CHL" EXACT []
xref: PubChem:5959

[Term]
id: ARO:3000386
name: MexAB-OprM
namespace: antibiotic_resistance
def: "MexAB-OprM is a multidrug efflux protein expressed in the Gram-negative Pseudomonas aeruginosa. MexA is the membrane fusion protein; MexB is the inner membrane transporter; and OprM is the outer membrane channel. MexAB-OprM is associated with resistance to fluoroquinolones, chloramphenicol, erythromycin, azithromycin, novobiocin, and certain β-lactams and lastly over-expression is linked to colistin resistance." [PMID:18312276, PMID:16189126, PMID:17586626, PMID:9449262, PMID:18676884]
is_a: ARO:0010004 ! resistance-nodulation-cell division (RND) antibiotic efflux pump
relationship: confers_resistance_to ARO:0000000 ! macrolide antibiotic
relationship: confers_resistance_to ARO:0000001 ! fluoroquinolone antibiotic
relationship: confers_resistance_to ARO:0000032 ! cephalosporin
relationship: confers_resistance_to ARO:0000044 ! cephamycin
relationship: confers_resistance_to ARO:3000008 ! penam
relationship: confers_resistance_to ARO:3000282 ! sulfonamide antibiotic
relationship: confers_resistance_to ARO:3003706 ! penem
relationship: confers_resistance_to_drug ARO:0000006 ! erythromycin
relationship: confers_resistance_to_drug ARO:0000036 ! ciprofloxacin
relationship: confers_resistance_to_drug ARO:0000051 ! tetracycline
relationship: confers_resistance_to_drug ARO:0000060 ! ceftazidime
relationship: confers_resistance_to_drug ARO:0000062 ! ceftriaxone
relationship: confers_resistance_to_drug ARO:0000067 ! colistin
relationship: confers_resistance_to_drug ARO:0000073 ! meropenem
relationship: confers_resistance_to_drug ARO:3000111 ! novobiocin
relationship: confers_resistance_to_drug ARO:3000158 ! azithromycin
relationship: confers_resistance_to_drug ARO:3000188 ! trimethoprim
relationship: confers_resistance_to_drug ARO:3000385 ! chloramphenicol
relationship: confers_resistance_to_drug ARO:3000550 ! aztreonam
relationship: confers_resistance_to_drug ARO:3000637 ! ampicillin
relationship: confers_resistance_to_drug ARO:3003708 ! panipenem
relationship: confers_resistance_to_drug ARO:3003997 ! amoxicillin-clavulanic acid
relationship: confers_resistance_to_drug ARO:3004024 ! trimethoprim-sulfamethoxazole

[Term]
id: ARO:3000387
name: phenicol antibiotic
namespace: antibiotic_resistance
def: "Phenicols are broad spectrum bacteriostatic antibiotics acting on bacterial protein synthesis. More specifically, the phenicols block peptide elongation by binding to the peptidyltansferase centre of the 70S ribosome." [PMID:12860128]
is_a: ARO:1000003 ! antibiotic molecule

[Term]
id: ARO:3000388
name: streptogramin biosynthesis
namespace: antibiotic_resistance
def: "Biosynthesis of streptoramin antibiotics." []
is_a: ARO:3000082 ! antibiotic biosynthesis

[Term]
id: ARO:3000389
name: streptogramin B biosynthesis
namespace: antibiotic_resistance
def: "Type B streptogramins are cyclic hexa- or hepta-depsipeptides produced by NRPSs in Streptomyces.  The NRPS contains 6 or 7 modules arranged on one or more genes. SnbA catalyzes the activation of the first residue, 3-hydroxypicolynic acid. SnbC then activates and incorporates threonine and aminobutyric acid. Lastly, SnbDE activates and incoporates the last four amino acids. The thioesterase domain is responsible for peptide cyclization, and it is located at the end of the assembly line." [PMID:900602, PMID:9006023, PMID:9303382]
is_a: ARO:3000388 ! streptogramin biosynthesis

[Term]
id: ARO:3000390
name: rifampin ADP-ribosyltransferase (Arr)
namespace: antibiotic_resistance
def: "Enzyme responsible for the ADP-ribosylative inactivation of rifampin at the 23-OH position using NAD+." [PMID:9869590, PMID:18349144]
is_a: ARO:3000576 ! rifampin inactivation enzyme
relationship: confers_resistance_to ARO:3000157 ! rifamycin antibiotic
relationship: confers_resistance_to_drug ARO:3000169 ! rifampin
relationship: confers_resistance_to_drug ARO:3000517 ! rifaximin
relationship: confers_resistance_to_drug ARO:3000530 ! rifabutin
relationship: confers_resistance_to_drug ARO:3000534 ! rifapentine
relationship: participates_in ARO:3000266 ! ADP-ribosylation of antibiotic conferring resistance

[Term]
id: ARO:3000391
name: norA
namespace: antibiotic_resistance
def: "NorA is a multidrug efflux pump in Staphylococcus aureus that confers resistance to fluoroquinolones and other structurally unrelated antibiotics like acriflavine. It shares 30% similarity with NorA, and is a structural homolog of Bmr of Bacillus subtilis. It is regulated by arlRS and mgrA, the latter also known as NorR." [PMID:8431010, PMID:12730173, PMID:15774883]
is_a: ARO:0010002 ! major facilitator superfamily (MFS) antibiotic efflux pump
relationship: confers_resistance_to_drug ARO:0000036 ! ciprofloxacin
relationship: confers_resistance_to_drug ARO:0000045 ! acriflavine
relationship: confers_resistance_to_drug ARO:3000662 ! norfloxacin

[Term]
id: ARO:3000392
name: Erm(37)
namespace: antibiotic_resistance
def: "Erm(37) is found in Mycobacterium species and confers the MLSb phenotype. In addition to methylation of A2058 this Erm methylates adjacent adenosines (A2057 and A2059) as well." [PMID:16174779, PMID:14693532]
is_a: ARO:3000560 ! Erm 23S ribosomal RNA methyltransferase
relationship: confers_resistance_to_drug ARO:0000006 ! erythromycin
relationship: confers_resistance_to_drug ARO:0000027 ! roxithromycin
relationship: confers_resistance_to_drug ARO:0000046 ! lincomycin
relationship: confers_resistance_to_drug ARO:0000057 ! telithromycin
relationship: confers_resistance_to_drug ARO:0000065 ! clarithromycin
relationship: confers_resistance_to_drug ARO:0000066 ! clindamycin
relationship: confers_resistance_to_drug ARO:3000145 ! tylosin
relationship: confers_resistance_to_drug ARO:3000156 ! spiramycin
relationship: confers_resistance_to_drug ARO:3000158 ! azithromycin
relationship: confers_resistance_to_drug ARO:3000176 ! dirithromycin
relationship: confers_resistance_to_drug ARO:3000583 ! pristinamycin IA
relationship: confers_resistance_to_drug ARO:3000584 ! quinupristin
relationship: confers_resistance_to_drug ARO:3000669 ! pristinamycin IIA
relationship: confers_resistance_to_drug ARO:3000672 ! madumycin II
relationship: confers_resistance_to_drug ARO:3000673 ! griseoviridin
relationship: confers_resistance_to_drug ARO:3000674 ! dalfopristin
relationship: confers_resistance_to_drug ARO:3000675 ! pristinamycin IB
relationship: confers_resistance_to_drug ARO:3000677 ! virginiamycin S2
relationship: confers_resistance_to_drug ARO:3000678 ! vernamycin B-gamma
relationship: confers_resistance_to_drug ARO:3000679 ! vernamycin C
relationship: confers_resistance_to_drug ARO:3000680 ! patricin A
relationship: confers_resistance_to_drug ARO:3000681 ! patricin B
relationship: confers_resistance_to_drug ARO:3000682 ! ostreogrycin B3
relationship: confers_resistance_to_drug ARO:3000867 ! oleandomycin
synonym: "Erm37" EXACT []

[Term]
id: ARO:3000393
name: glycopeptide biosynthesis
namespace: antibiotic_resistance
def: "Synthesis of glycopeptide antibiotics." []
is_a: ARO:3000082 ! antibiotic biosynthesis

[Term]
id: ARO:3000394
name: Actinoplanes teichomyceticus teicoplanin gene cluster
namespace: antibiotic_resistance
def: "Biosynthesis of teicoplanin by Actinoplanes teichomyceticus" [PMID:15113000]
is_a: ARO:3000393 ! glycopeptide biosynthesis

[Term]
id: ARO:3000408
name: determinant of sulfonamide resistance
namespace: antibiotic_resistance
def: "Enzymes, other proteins or other gene products shown clinically to confer resistance to sulfonamide antibiotics." [PMID:11432417, PMID:12604565]
is_a: ARO:3000000 ! determinant of antibiotic resistance
relationship: confers_resistance_to ARO:3000282 ! sulfonamide antibiotic

[Term]
id: ARO:3000410
name: sul1
namespace: antibiotic_resistance
def: "Sul1 is a sulfonamide resistant dihydropteroate synthase of Gram-negative bacteria. It is linked to other resistance genes of class 1 integrons." [PMID:18753343, PMID:21537009, PMID:17158944, PMID:11432417, PMID:19075060, PMID:17827139]
is_a: ARO:3004238 ! sulfonamide resistant sul
relationship: confers_resistance_to_drug ARO:3000324 ! sulfadiazine
relationship: confers_resistance_to_drug ARO:3000325 ! sulfadimidine
relationship: confers_resistance_to_drug ARO:3000327 ! sulfadoxine
relationship: confers_resistance_to_drug ARO:3000329 ! sulfamethoxazole
relationship: confers_resistance_to_drug ARO:3000330 ! sulfisoxazole
relationship: confers_resistance_to_drug ARO:3000683 ! sulfacetamide
relationship: confers_resistance_to_drug ARO:3000684 ! mafenide
relationship: confers_resistance_to_drug ARO:3000698 ! sulfasalazine
relationship: confers_resistance_to_drug ARO:3000699 ! sulfamethizole
relationship: derives_from ARO:3000744 ! antibiotic sensitive dihydropteroate synthase

[Term]
id: ARO:3000412
name: sul2
namespace: antibiotic_resistance
def: "Sul2 is a sulfonamide resistant dihydropteroate synthase of Gram-negative bacteria, usually found on small plasmids." [PMID:11432417, PMID:15722395]
is_a: ARO:3004238 ! sulfonamide resistant sul
relationship: confers_resistance_to_drug ARO:3000324 ! sulfadiazine
relationship: confers_resistance_to_drug ARO:3000325 ! sulfadimidine
relationship: confers_resistance_to_drug ARO:3000327 ! sulfadoxine
relationship: confers_resistance_to_drug ARO:3000329 ! sulfamethoxazole
relationship: confers_resistance_to_drug ARO:3000330 ! sulfisoxazole
relationship: confers_resistance_to_drug ARO:3000683 ! sulfacetamide
relationship: confers_resistance_to_drug ARO:3000684 ! mafenide
relationship: confers_resistance_to_drug ARO:3000698 ! sulfasalazine
relationship: confers_resistance_to_drug ARO:3000699 ! sulfamethizole
relationship: derives_from ARO:3000744 ! antibiotic sensitive dihydropteroate synthase

[Term]
id: ARO:3000413
name: sul3
namespace: antibiotic_resistance
def: "Sul3 is a sulfonamide resistant dihydropteroate synthase similar to Sul1 and Sul2. Its resistance gene was found encoded in E. coli plasmid DNA of sulfonamide resistant isolates." [PMID:12604565]
is_a: ARO:3004238 ! sulfonamide resistant sul
relationship: confers_resistance_to_drug ARO:3000324 ! sulfadiazine
relationship: confers_resistance_to_drug ARO:3000325 ! sulfadimidine
relationship: confers_resistance_to_drug ARO:3000327 ! sulfadoxine
relationship: confers_resistance_to_drug ARO:3000329 ! sulfamethoxazole
relationship: confers_resistance_to_drug ARO:3000330 ! sulfisoxazole
relationship: confers_resistance_to_drug ARO:3000683 ! sulfacetamide
relationship: confers_resistance_to_drug ARO:3000684 ! mafenide
relationship: confers_resistance_to_drug ARO:3000698 ! sulfasalazine
relationship: confers_resistance_to_drug ARO:3000699 ! sulfamethizole
relationship: derives_from ARO:3000744 ! antibiotic sensitive dihydropteroate synthase

[Term]
id: ARO:3000419
name: quinolone resistance protein (qnr)
namespace: antibiotic_resistance
def: "Qnr proteins are pentapeptide repeat proteins that mimic DNA and protect the cell from the activity of fluoroquinolone antibiotics" [PMID:15933203, PMID:19258263, PMID:19822894]
is_a: ARO:3000102 ! determinant of fluoroquinolone resistance
is_a: ARO:3000185 ! antibiotic target protection protein
relationship: confers_resistance_to ARO:0000001 ! fluoroquinolone antibiotic
relationship: confers_resistance_to_drug ARO:0000036 ! ciprofloxacin
relationship: confers_resistance_to_drug ARO:0000071 ! levofloxacin
relationship: confers_resistance_to_drug ARO:0000074 ! moxifloxacin
relationship: confers_resistance_to_drug ARO:3000659 ! gatifloxacin
relationship: confers_resistance_to_drug ARO:3000661 ! nalidixic acid
relationship: confers_resistance_to_drug ARO:3000662 ! norfloxacin
relationship: confers_resistance_to_drug ARO:3000666 ! sparfloxacin
synonym: "Qnr" EXACT []

[Term]
id: ARO:3000421
name: norB
namespace: antibiotic_resistance
def: "NorB is a multidrug efflux pump in Staphylococcus aureus that confers resistance to fluoroquinolones and other structurally unrelated antibiotics like tetracycline. It shares 30% similarity with NorB, and is a structural homolog of Blt of Bacillus subtilis. It is regulated by mgrA, also known as NorR." [PMID:15774883]
is_a: ARO:0010002 ! major facilitator superfamily (MFS) antibiotic efflux pump
relationship: confers_resistance_to_drug ARO:0000036 ! ciprofloxacin
relationship: confers_resistance_to_drug ARO:0000074 ! moxifloxacin
relationship: confers_resistance_to_drug ARO:3000662 ! norfloxacin
relationship: confers_resistance_to_drug ARO:3000666 ! sparfloxacin

[Term]
id: ARO:3000423
name: FomA
namespace: antibiotic_resistance
def: "In the presence of ATP and magnesium (II), fosfomycin gets phosphorylated at the phosphate group resulting in a diphosphate group which inactivates the antibiotic." [PMID:18701452, PMID:10681332]
is_a: ARO:3004246 ! Fom phosphotransferase family
relationship: confers_resistance_to_drug ARO:0000025 ! fosfomycin
xref: PDB:3D40

[Term]
id: ARO:3000443
name: rifampin glycosyltransferase
namespace: antibiotic_resistance
def: "The enzymatic inactivation of rifampin by glycosylation at the 23-OH position." [PMID:22802246, PMID:8328779]
is_a: ARO:3000576 ! rifampin inactivation enzyme
relationship: confers_resistance_to ARO:3000157 ! rifamycin antibiotic
relationship: participates_in ARO:3000208 ! glycosylation of antibiotic conferring resistance

[Term]
id: ARO:3000444
name: rphA
namespace: antibiotic_resistance
def: "The enzymatic inactivation of rifampin by phosphorylation at the 21-OH position." [DNAAccession:CM000441.2, PMID:24778229, PMID:7928806]
is_a: ARO:3004040 ! rifampin phosphotransferase
relationship: confers_resistance_to_drug ARO:3000169 ! rifampin
relationship: confers_resistance_to_drug ARO:3000517 ! rifaximin
relationship: confers_resistance_to_drug ARO:3000530 ! rifabutin
relationship: confers_resistance_to_drug ARO:3000534 ! rifapentine

[Term]
id: ARO:3000445
name: rifampin monooxygenase
namespace: antibiotic_resistance
def: "Enzyme responsible for the decolorization of rifampin by monoxygenation." [PMID:8980786, PMID:19942945]
is_a: ARO:3000576 ! rifampin inactivation enzyme
relationship: confers_resistance_to ARO:3000157 ! rifamycin antibiotic
relationship: participates_in ARO:3000450 ! hydroxylation of antibiotic conferring resistance

[Term]
id: ARO:3000446
name: antibiotic resistant isoleucyl-tRNA synthetase (ileS)
namespace: antibiotic_resistance
def: "Mupirocin inhibits protein synthesis by interfering with isoleucyl-tRNA synthetase (ileS).  Mutations in ileS can confer low-level mupirocin resistance." [PMID:22252810, PMID:21421794, PMID:11796355, PMID:11599741, PMID:8067768]
is_a: ARO:0000031 ! antibiotic resistant gene variant or mutant
is_a: ARO:3000529 ! determinant of mupirocin resistance
relationship: confers_resistance_to ARO:3000554 ! mupirocin
relationship: derives_from ARO:3000732 ! antibiotic sensitive Isoleucyl-tRNA transferase

[Term]
id: ARO:3000448
name: QepA1
namespace: antibiotic_resistance
def: "QepA1 is a plasmid-mediated efflux pump in E. coli, shown to contribute to fluoroquinolone resistance. It is regulated by sox genes, also known as global stress regulators." [PMID:17548499]
is_a: ARO:0010002 ! major facilitator superfamily (MFS) antibiotic efflux pump
relationship: confers_resistance_to_drug ARO:0000036 ! ciprofloxacin
relationship: confers_resistance_to_drug ARO:3000662 ! norfloxacin
synonym: "QepA" EXACT []

[Term]
id: ARO:3000449
name: FomB
namespace: antibiotic_resistance
def: "An enzyme which on its own cannot provide fosfomycin resistance, however in conjunction with FomA, it leads to the formation of fosfomycin with three phosphates total, which makes it inactive." [PMID:18701452]
is_a: ARO:3004246 ! Fom phosphotransferase family
relationship: confers_resistance_to_drug ARO:0000025 ! fosfomycin

[Term]
id: ARO:3000450
name: hydroxylation of antibiotic conferring resistance
namespace: antibiotic_resistance
def: "Inactivation of an antibiotic via introduction a hydroxyl group (-OH)." []
is_a: ARO:0001004 ! antibiotic inactivation

[Term]
id: ARO:3000451
name: protein(s) and two-component regulatory system modulating antibiotic efflux
namespace: antibiotic_resistance
def: "Protein(s) and two component regulatory systems that directly or indirectly change rates of antibiotic efflux." [PMID:14572535, PMID:24878531]
is_a: ARO:3000000 ! determinant of antibiotic resistance
relationship: participates_in ARO:0010000 ! antibiotic efflux

[Term]
id: ARO:3000452
name: fluoroquinolone resistant DNA topoisomerase
namespace: antibiotic_resistance
def: "Fluoroquinolones inhibit type II and type IV topoisomerases (2 strand breaking enzymes) such as GyrA/GyrB and ParC/ParE. Point mutations in the associated gyrA and parC genes, in particular in the 'quinolone resistance determining region' (QRDR), give rise to resistance to the class." [PMID:11504468, PMID:22279180, PMID:20802486]
is_a: ARO:3000102 ! determinant of fluoroquinolone resistance

[Term]
id: ARO:3000453
name: streptogramin vat acetyltransferase
namespace: antibiotic_resistance
def: "vat (Virginiamycin acetyltransferases) enzymes catalyze the transfer of an acetyl group from acetyl-CoA to the secondary alcohol of streptogramin A compounds, thus inactivating virginiamycin-like antibiotics and conferring resistance to these compounds." [PMID:20713681, PMID:12771141, PMID:11841212]
is_a: ARO:3000233 ! streptogramin inactivation enzyme
relationship: confers_resistance_to ARO:0000026 ! streptogramin antibiotic
relationship: confers_resistance_to_drug ARO:3000669 ! pristinamycin IIA
relationship: confers_resistance_to_drug ARO:3000672 ! madumycin II
relationship: confers_resistance_to_drug ARO:3000673 ! griseoviridin
relationship: confers_resistance_to_drug ARO:3000674 ! dalfopristin
relationship: participates_in ARO:3000106 ! acylation of antibiotic conferring resistance
synonym: "Streptogramin A acetyltransferase (SAT)" EXACT []

[Term]
id: ARO:3000454
name: polymyxin B
namespace: antibiotic_resistance
def: "Polymyxin B is mixture of mostly polymyxins B1 and B2, mainly used for resistant gram-negative infections. They are polypeptides with cationic detergent action on cell membranes." [PMID:17201926]
is_a: ARO:0000022 ! polymyxin antibiotic
is_a: ARO:3000707 ! antibiotic mixture

[Term]
id: ARO:3000455
name: streptogramin A biosynthesis
namespace: antibiotic_resistance
def: "Type A streptogramins are produced by a hybrid NRPS/PKS composed of 8 NRPS modules and 2 PKS modules." []
is_a: ARO:3000388 ! streptogramin biosynthesis

[Term]
id: ARO:3000456
name: thiamphenicol
namespace: antibiotic_resistance
def: "Derivative of Chloramphenicol. The nitro group (-NO2) is substituted by a sulfomethyl group (-SO2CH3)." [PMID:15539072]
is_a: ARO:3000387 ! phenicol antibiotic
xref: PubChem:27200

[Term]
id: ARO:3000457
name: aminocoumarin resistant parE
namespace: antibiotic_resistance
def: "ParE is a subunit of topoisomerase IV, which decatenates and relaxes DNA to allow access to genes for transcription or translation. Point mutations in ParE prevent anticoumarin antibiotics from inhibiting DNA synthesis, thus conferring resistance." [PMID:16127057]
is_a: ARO:3000115 ! antibiotic resistant DNA topoisomerase subunit parE
is_a: ARO:3000477 ! determinant of aminocoumarin resistance
relationship: confers_resistance_to ARO:3000103 ! aminocoumarin antibiotic
relationship: derives_from ARO:3000023 ! aminocoumarin sensitive parE

[Term]
id: ARO:3000458
name: macrolide glycosyltransferase
namespace: antibiotic_resistance
def: "Macrolide glycosyltransferases are enzymes encoded by macrolide glycosyltransferase genes and inactivate macrolides by glycosylating them at 2'-OH of desosamine sugar moiety. They are predominantly found in macrolide producers and are also found in non-producers and are used as a resistance mechanism. Different variants of this enzyme has been reported." [PMID:17376874]
is_a: ARO:3000201 ! macrolide inactivation enzyme
relationship: participates_in ARO:3000208 ! glycosylation of antibiotic conferring resistance

[Term]
id: ARO:3000459
name: fosfomycin biosynthesis
namespace: antibiotic_resistance
def: "Biosynthesis of fosfomycin." []
is_a: ARO:3000082 ! antibiotic biosynthesis

[Term]
id: ARO:3000461
name: florfenicol
namespace: antibiotic_resistance
def: "Florfenicol is a fluorine derivative of chloramphenicol, where the nitro group (-NO2) is substituted by a sulfomethyl group (-SO2CH3) and the hydroxyl group (-OH), by a fluorine group (-F). The action mechanism is the same as chloramphenicol's, where the antibiotic binds to the 23S RNA of the 50S subunit of bacterial ribosomes to inhibit protein synthesis." [PMID:15539072]
is_a: ARO:3000387 ! phenicol antibiotic
xref: PubChem:114811

[Term]
id: ARO:3000462
name: mgtA
namespace: antibiotic_resistance
def: "A macrolide glycosyltransferase encoded by the mgtA gene in Streptomyces lividans. This enzyme inactivates macrolides using UDP-glucose as a cofactor. Its optimal substrates are lankamycin, calcomycin, rosaramicin, methymycin, and pikromycin, while interactions with erythomycin, oldeandomycin, azithromycin, and tylosin were weaker. It is inactive against spiramycin and carbomycin. Mechanism first described by Cundliffe, 1992." [PMID:1612452, PMID:1605601]
is_a: ARO:3004237 ! mgt macrolide glycotransferase
relationship: confers_resistance_to_drug ARO:0000006 ! erythromycin
relationship: confers_resistance_to_drug ARO:3000145 ! tylosin
relationship: confers_resistance_to_drug ARO:3000158 ! azithromycin
relationship: confers_resistance_to_drug ARO:3001232 ! methymycin
synonym: "mgt" EXACT []

[Term]
id: ARO:3000463
name: gimA
namespace: antibiotic_resistance
def: "A macrolide glycosyltransferase encoded by the gimA gene in Streptomyces ambofaciens, a natural producer of the macrolide antibiotic spiramycin. Chalcomycin, methymycin, tylosin, pikromycin, rosaramicin, oleandomycin, josamycin, and carbomycin are preferred substrates of gimA glycosyltransferase, while erythromycin and spiramycin have notably low binding affinities. GimA may be able to inactivate spiramycin precursors. Described by Gourmelen et al. 1998." [PMID:9756764]
is_a: ARO:3004236 ! gimA family macrolide glycosyltransferase
relationship: confers_resistance_to_drug ARO:3000145 ! tylosin
relationship: confers_resistance_to_drug ARO:3000867 ! oleandomycin
relationship: confers_resistance_to_drug ARO:3001222 ! chalcomycin
relationship: confers_resistance_to_drug ARO:3001232 ! methymycin

[Term]
id: ARO:3000464
name: Neisseria gonorrhoeae porin PIB (por)
namespace: antibiotic_resistance
def: "Mutant forms of the porin Por result in reduced permeability to antibiotics, particularly tetracyclines and beta-lactams." [PMID:16547016, PMID:9797206, PMID:12183233]
is_a: ARO:3000472 ! determinant of tetracycline resistance
is_a: ARO:3004281 ! General Bacterial Porin with reduced permeability to beta-lactams
relationship: confers_resistance_to_drug ARO:0000051 ! tetracycline

[Term]
id: ARO:3000465
name: ole glycosyltransferase
namespace: antibiotic_resistance
def: "OleI and OleD are glycosyltransferases found in Streptomyces antibioticus which is a natural producer of antibiotic oleandomycin. OleI glycosylates antibiotic oleandomycin whereas OleD can glycosylate a wide variety of macrolides." [PMID:17376874, PMID:15984838, PMID:9680207]
is_a: ARO:3000458 ! macrolide glycosyltransferase
relationship: confers_resistance_to ARO:0000000 ! macrolide antibiotic

[Term]
id: ARO:3000466
name: dalbavancin
namespace: antibiotic_resistance
def: "Dalbavancin is a semisynthetic second-generation lipoglycopeptide derived from teicoplanin. It binds to the D-Ala-D-Ala terminus of peptidoglycan precursors. It is used to treat Gram-positive bacteria and can be used to treat methicillin-resistant Staphylococcus aureus and vancomycin-resistant enterococci." [PMID:27904526, PMID:15566329, PMID:17461743]
is_a: ARO:3000081 ! glycopeptide antibiotic
synonym: "Zeven" EXACT []
xref: PubChem:23724878

[Term]
id: ARO:3000467
name: NDM-5
namespace: antibiotic_resistance
def: "New Delhi beta-lactamase NDM-5." [PMID:21930874]
is_a: ARO:3000057 ! NDM beta-lactamase
relationship: confers_resistance_to_drug ARO:0000008 ! cefoxitin
relationship: confers_resistance_to_drug ARO:0000060 ! ceftazidime
relationship: confers_resistance_to_drug ARO:0000070 ! ertapenem
relationship: confers_resistance_to_drug ARO:3004021 ! piperacillin-tazobactam

[Term]
id: ARO:3000469
name: hydroxypropylphosphonic acid epoxidase
namespace: antibiotic_resistance
def: "The enzyme responsible for the final step of fosfomycin biosynthesis. It converts S-2-hydroxypropylphosphonic acid (S-HPP) into fosfomycin via an oxidative cyclalization reaction. It uses Iron (II) or Zinc (II) as cofactors." [PMID:16186494, PMID:16015285]
is_a: ARO:3000459 ! fosfomycin biosynthesis
synonym: "Fom4" EXACT []
synonym: "HppE" EXACT []
xref: PDB:1ZZ6

[Term]
id: ARO:3000472
name: determinant of tetracycline resistance
namespace: antibiotic_resistance
def: "Enzymes, other proteins or other gene products shown clinically to confer resistance to tetracycline antibiotics or tetracycline-like derivatives." []
is_a: ARO:3000000 ! determinant of antibiotic resistance
relationship: confers_resistance_to ARO:3000050 ! tetracycline antibiotic

[Term]
id: ARO:3000476
name: tet(31)
namespace: antibiotic_resistance
def: "Tet31 is a tetracycline efflux pump found in Aeromonas salmonicida, a Gram-negative bacteria. It has also been shown to be expressed in Gallibacterium anatis." [PMID:21145184, PMID:11381101, PMID:12383729]
is_a: ARO:0010002 ! major facilitator superfamily (MFS) antibiotic efflux pump
relationship: confers_resistance_to_drug ARO:0000051 ! tetracycline
synonym: "tet31" EXACT []

[Term]
id: ARO:3000477
name: determinant of aminocoumarin resistance
namespace: antibiotic_resistance
def: "Point mutations to DNA topoisomerase enzymes clinically shown to confer resistance to aminocoumarins. In some cases, expression of parY(R), which encodes an aminocoumarin resistant topoisomerase IV, can also confer aminocoumarin resistance." [PMID:14993313, PMID:16868863, PMID:12604514]
is_a: ARO:3000000 ! determinant of antibiotic resistance
relationship: confers_resistance_to ARO:3000103 ! aminocoumarin antibiotic

[Term]
id: ARO:3000478
name: tet(33)
namespace: antibiotic_resistance
def: "Tet33 is a tetracycline efflux pump found in Gram-positive bacteria, including Arthrobacter and Corynebacterium." [PMID:12383729]
is_a: ARO:0010002 ! major facilitator superfamily (MFS) antibiotic efflux pump
relationship: confers_resistance_to_drug ARO:0000051 ! tetracycline
synonym: "tet33" EXACT []

[Term]
id: ARO:3000479
name: aminocoumarin resistant gyrB
namespace: antibiotic_resistance
def: "Point mutations in DNA gyrase subunit B (gyrB) can result in resistance to aminocoumarins. These mutations usually involve arginine residues in organisms." [PMID:12604514, PMID:16868863, PMID:9797224, PMID:21693461, PMID:21996946, PMID:14993313]
is_a: ARO:3000220 ! antibiotic resistant DNA topoisomerase subunit gyrB
is_a: ARO:3000477 ! determinant of aminocoumarin resistance
relationship: confers_resistance_to ARO:3000103 ! aminocoumarin antibiotic
relationship: derives_from ARO:3003260 ! aminocoumarin sensitive gyrB

[Term]
id: ARO:3000480
name: aminocoumarin resistant parY
namespace: antibiotic_resistance
def: "Expression of parY(R), which encodes an aminocoumarin resistant topoisomerase IV, can confer aminocoumarin resistance." [PMID:12604514, PMID:16868863, PMID:14993313]
is_a: ARO:3000209 ! antibiotic resistant DNA topoisomerase subunit parY
is_a: ARO:3000477 ! determinant of aminocoumarin resistance
relationship: confers_resistance_to ARO:3000103 ! aminocoumarin antibiotic
relationship: derives_from ARO:3003253 ! aminocoumarin sensitive parY

[Term]
id: ARO:3000481
name: tet(35)
namespace: antibiotic_resistance
def: "Tet35 is a tetracycline efflux pump found in the Gram-negative Vibrio and Stenotrophomonas. It is unrelated to other tet resistance genes." [PMID:11897587]
is_a: ARO:0010001 ! ATP-binding cassette (ABC) antibiotic efflux pump
relationship: confers_resistance_to_drug ARO:0000051 ! tetracycline
synonym: "effJ" EXACT []
synonym: "tet35" EXACT []

[Term]
id: ARO:3000488
name: telavancin
namespace: antibiotic_resistance
def: "Telavancin is a semi-synthetic derivative of vancomycin and is a second-generation lipoglycopeptide antibiotic. Telavancin inhibits cell wall synthesis by forming a complex with the D-Ala-D-Ala terminus of peptidoglycan precursors and preventing transglycosylation." [PMID:18671473, PMID:19401479, PMID:19436839]
is_a: ARO:3000081 ! glycopeptide antibiotic
xref: PubChem:3081362

[Term]
id: ARO:3000489
name: sav1866
namespace: antibiotic_resistance
def: "Sav1866 is a multidrug efflux pump in the Gram-positive Staphylococcus aureus. It is a homolog of the human ABC transporter Mdr1 and pumps out toxic compounds including verapamil, tetraphenylphosphorchloride, and Hoechst 33342." [PMID:16943773, PMID:17303126]
is_a: ARO:0010001 ! ATP-binding cassette (ABC) antibiotic efflux pump
xref: PDB:2HYD

[Term]
id: ARO:3000490
name: tuberactinomycin
namespace: antibiotic_resistance
def: "Tuberactinomycins are a family of cyclic peptide antibiotics that are important in the treatment of tuberculosis. Tuberactinomycins contain nonproteinogenic amino acids and inhibit group I self-splicing RNA to disrupt prokaryotic protein synthesis." [PMID:7509881, PMID:12936980]
is_a: ARO:3000053 ! peptide antibiotic
xref: PubChem:24847446

[Term]
id: ARO:3000491
name: acrD
namespace: antibiotic_resistance
def: "AcrD is an aminoglycoside efflux pump expressed in E. coli. Its expression can be induced by indole, and is regulated by baeRS and cpxAR." [PMID:10692383]
is_a: ARO:0010004 ! resistance-nodulation-cell division (RND) antibiotic efflux pump
relationship: confers_resistance_to ARO:0000016 ! aminoglycoside antibiotic

[Term]
id: ARO:3000492
name: gene involved in self-resistance to antibiotic
namespace: antibiotic_resistance
def: "Genes that are involved in conferring self resistance to antibiotic" [PMID:16186494]
is_a: ARO:3000000 ! determinant of antibiotic resistance

[Term]
id: ARO:3000494
name: determinant of resistance to glycopeptide antibiotics
namespace: antibiotic_resistance
def: "Enzymes, other proteins or other gene products shown clinically to confer resistance to glycopeptide antibiotics." [PMID:16323116]
is_a: ARO:3000000 ! determinant of antibiotic resistance
relationship: confers_resistance_to ARO:3000081 ! glycopeptide antibiotic

[Term]
id: ARO:3000495
name: ErmD
namespace: antibiotic_resistance
def: "ErmD confers MLSb phenotype." [PMID:26650381]
is_a: ARO:3000560 ! Erm 23S ribosomal RNA methyltransferase
relationship: confers_resistance_to_drug ARO:0000006 ! erythromycin
relationship: confers_resistance_to_drug ARO:0000027 ! roxithromycin
relationship: confers_resistance_to_drug ARO:0000046 ! lincomycin
relationship: confers_resistance_to_drug ARO:0000057 ! telithromycin
relationship: confers_resistance_to_drug ARO:0000065 ! clarithromycin
relationship: confers_resistance_to_drug ARO:0000066 ! clindamycin
relationship: confers_resistance_to_drug ARO:3000145 ! tylosin
relationship: confers_resistance_to_drug ARO:3000156 ! spiramycin
relationship: confers_resistance_to_drug ARO:3000158 ! azithromycin
relationship: confers_resistance_to_drug ARO:3000176 ! dirithromycin
relationship: confers_resistance_to_drug ARO:3000583 ! pristinamycin IA
relationship: confers_resistance_to_drug ARO:3000584 ! quinupristin
relationship: confers_resistance_to_drug ARO:3000669 ! pristinamycin IIA
relationship: confers_resistance_to_drug ARO:3000672 ! madumycin II
relationship: confers_resistance_to_drug ARO:3000673 ! griseoviridin
relationship: confers_resistance_to_drug ARO:3000674 ! dalfopristin
relationship: confers_resistance_to_drug ARO:3000675 ! pristinamycin IB
relationship: confers_resistance_to_drug ARO:3000677 ! virginiamycin S2
relationship: confers_resistance_to_drug ARO:3000678 ! vernamycin B-gamma
relationship: confers_resistance_to_drug ARO:3000679 ! vernamycin C
relationship: confers_resistance_to_drug ARO:3000680 ! patricin A
relationship: confers_resistance_to_drug ARO:3000681 ! patricin B
relationship: confers_resistance_to_drug ARO:3000682 ! ostreogrycin B3
relationship: confers_resistance_to_drug ARO:3000867 ! oleandomycin
synonym: "ermJ" EXACT []
synonym: "ermK" EXACT []

[Term]
id: ARO:3000496
name: vanXY
namespace: antibiotic_resistance
def: "VanXY is a protein with both D,D-carboxypeptidase and D,D-dipeptidase activity, found in Enterococcus gallinarum. It cleaves and removes the terminal D-Ala of peptidoglycan subunits for the incorporation of D-Ser by VanC. D-Ala-D-Ser has low binding affinity with vancomycin." [PMID:10564477]
is_a: ARO:3002976 ! gene(s) or protein(s) associated with a glycopeptide resistance cluster
relationship: confers_resistance_to ARO:3000081 ! glycopeptide antibiotic

[Term]
id: ARO:3000497
name: ethambutol
namespace: antibiotic_resistance
def: "Ethambutol is an antimycobacterial drug prescribed to treat tuberculosis. It is usually given in combination with other tuberculosis drugs, such as isoniazid, rifampicin, and pyrazinamide. Ethambutol inhibits arabinosyl biosynthesis, disrupting mycobacterial cell wall formation." [PMID:18242089]
is_a: ARO:3000527 ! polyamine antibiotic
xref: PubChem:14052

[Term]
id: ARO:3000498
name: ErmF
namespace: antibiotic_resistance
def: "ErmF confers the MLSb phenotype." [PMID:26219215]
is_a: ARO:3000560 ! Erm 23S ribosomal RNA methyltransferase
relationship: confers_resistance_to_drug ARO:0000006 ! erythromycin
relationship: confers_resistance_to_drug ARO:0000027 ! roxithromycin
relationship: confers_resistance_to_drug ARO:0000046 ! lincomycin
relationship: confers_resistance_to_drug ARO:0000057 ! telithromycin
relationship: confers_resistance_to_drug ARO:0000065 ! clarithromycin
relationship: confers_resistance_to_drug ARO:0000066 ! clindamycin
relationship: confers_resistance_to_drug ARO:3000145 ! tylosin
relationship: confers_resistance_to_drug ARO:3000156 ! spiramycin
relationship: confers_resistance_to_drug ARO:3000158 ! azithromycin
relationship: confers_resistance_to_drug ARO:3000176 ! dirithromycin
relationship: confers_resistance_to_drug ARO:3000583 ! pristinamycin IA
relationship: confers_resistance_to_drug ARO:3000584 ! quinupristin
relationship: confers_resistance_to_drug ARO:3000669 ! pristinamycin IIA
relationship: confers_resistance_to_drug ARO:3000672 ! madumycin II
relationship: confers_resistance_to_drug ARO:3000673 ! griseoviridin
relationship: confers_resistance_to_drug ARO:3000674 ! dalfopristin
relationship: confers_resistance_to_drug ARO:3000675 ! pristinamycin IB
relationship: confers_resistance_to_drug ARO:3000677 ! virginiamycin S2
relationship: confers_resistance_to_drug ARO:3000678 ! vernamycin B-gamma
relationship: confers_resistance_to_drug ARO:3000679 ! vernamycin C
relationship: confers_resistance_to_drug ARO:3000680 ! patricin A
relationship: confers_resistance_to_drug ARO:3000681 ! patricin B
relationship: confers_resistance_to_drug ARO:3000682 ! ostreogrycin B3
relationship: confers_resistance_to_drug ARO:3000867 ! oleandomycin
synonym: "ermFS" EXACT []
synonym: "ermFU" EXACT []

[Term]
id: ARO:3000499
name: AcrE
namespace: antibiotic_resistance
def: "AcrE is a membrane fusion protein, similar to AcrA." [PMID:16267305, PMID:8407802]
is_a: ARO:3000748 ! subunit of efflux pump conferring antibiotic resistance
relationship: part_of ARO:3000503 ! AcrEF-TolC
relationship: part_of ARO:3004083 ! AcrEF-TolC confers resistance to ciprofloxacin

[Term]
id: ARO:3000500
name: phosphonoacetaldehyde methyltransfererase
namespace: antibiotic_resistance
def: "The enzyme responsible for converting phosphonoacetaldehyde to (S)-2-/nhydroxypropylphosphonic acid (S-HPP) via an anionic methyl attack, which also reduces the aldehyde to an alcohol." [PMID:16015285, PMID:1468993]
is_a: ARO:3000082 ! antibiotic biosynthesis
synonym: "Fom3" EXACT []

[Term]
id: ARO:3000501
name: rpoB2
namespace: antibiotic_resistance
def: "Due to gene duplication, the genomes of Nocardia species include both rifampin-sensitive beta-subunit of RNA polymerase (rpoB) and rifampin-resistant beta-subunit of RNA polymerase (rpoB2) genes, with ~88% similarity between the two gene products. Expression of the rpoB2 variant results in replacement of rifampin sensitivity with rifampin resistance." [PMID:16569850]
is_a: ARO:3000210 ! rifamycin-resistant beta-subunit of RNA polymerase (rpoB)
relationship: confers_resistance_to_drug ARO:3000169 ! rifampin
relationship: confers_resistance_to_drug ARO:3000517 ! rifaximin
relationship: confers_resistance_to_drug ARO:3000530 ! rifabutin
relationship: confers_resistance_to_drug ARO:3000534 ! rifapentine

[Term]
id: ARO:3000502
name: AcrF
namespace: antibiotic_resistance
def: "AcrF is a inner membrane transporter, similar to AcrB." [PMID:16267305]
is_a: ARO:3000748 ! subunit of efflux pump conferring antibiotic resistance
relationship: part_of ARO:3000503 ! AcrEF-TolC
relationship: part_of ARO:3004083 ! AcrEF-TolC confers resistance to ciprofloxacin

[Term]
id: ARO:3000503
name: AcrEF-TolC
namespace: antibiotic_resistance
def: "AcrEF-TolC is a tripartite multidrug efflux system similar to AcrAB-TolC and found in Gram-negative bacteria. AcrE is the membrane fusion protein, AcrF is the inner membrane transporter, and TolC is the outer membrane channel protein." [PMID:16267305, PMID:12937021, PMID:8647368, PMID:18984645, PMID:1720861]
is_a: ARO:0010004 ! resistance-nodulation-cell division (RND) antibiotic efflux pump
relationship: confers_resistance_to ARO:0000001 ! fluoroquinolone antibiotic
relationship: confers_resistance_to ARO:0000032 ! cephalosporin
relationship: confers_resistance_to ARO:0000044 ! cephamycin
relationship: confers_resistance_to ARO:3000008 ! penam
synonym: "EnvCD-TolC" EXACT []

[Term]
id: ARO:3000504
name: golS
namespace: antibiotic_resistance
def: "GolS is a regulator activated by the presence of gold, and promotes the expression of the MdsABC efflux pump." [PMID:17919284, PMID:20807206]
is_a: ARO:3000451 ! protein(s) and two-component regulatory system modulating antibiotic efflux
relationship: regulates ARO:3000786 ! MdsABC

[Term]
id: ARO:3000506
name: MexR
namespace: antibiotic_resistance
def: "MexR is the repressor of the MexRAB-OprM operon. Mutant forms of mexR result in up-regulation of efflux pump system MexAB-OprM." [PMID:18812515, PMID:20616806, PMID:12727072, PMID:14526032]
is_a: ARO:3000219 ! mutant efflux regulatory protein conferring antibiotic resistance
is_a: ARO:3000451 ! protein(s) and two-component regulatory system modulating antibiotic efflux
relationship: part_of ARO:3004048 ! MexAB-OprM with prematurely terminated MexR conferring resistance to meropenem and ciprofloxacin
relationship: part_of ARO:3004080 ! MexAB-OprM with MexR mutations confers resistance to multiple antibiotics
relationship: regulates ARO:3000386 ! MexAB-OprM
synonym: "nalB" EXACT []
xref: PDB:1LNW

[Term]
id: ARO:3000507
name: rifampin-resistant RNA polymerase-binding protein
namespace: antibiotic_resistance
def: "Proteins which have been experimentally shown to protect RNA-polymerase from rifampin inhibition." []
is_a: ARO:3000185 ! antibiotic target protection protein
is_a: ARO:3000383 ! determinant of rifamycin resistance

[Term]
id: ARO:3000508
name: gadX
namespace: antibiotic_resistance
def: "GadX is an AraC-family regulator that promotes mdtEF expression to confer multidrug resistance." [PMID:18297445]
is_a: ARO:3000451 ! protein(s) and two-component regulatory system modulating antibiotic efflux
relationship: regulates ARO:3000788 ! MdtEF-TolC
relationship: regulates ARO:3003838 ! gadW

[Term]
id: ARO:3000510
name: Staphylococcus mupB conferring resistance to mupirocin
namespace: antibiotic_resistance
def: "An alternative isoleucyl-tRNA synthetase conferring resistance to mupirocin." [PMID:22252810]
is_a: ARO:3000446 ! antibiotic resistant isoleucyl-tRNA synthetase (ileS)
relationship: confers_resistance_to_drug ARO:3000554 ! mupirocin

[Term]
id: ARO:3000515
name: evgSA
namespace: antibiotic_resistance
def: "EvgSA is a two-component regulatory system that regulates MdtEF and EmrKY expression for multidrug resistance. EvgS is a sensor protein that phosphorylates the regulatory protein EvgA, though EvgA can be phosphorylated by other methods when it is overexpressed." [PMID:11914367]
is_a: ARO:3000451 ! protein(s) and two-component regulatory system modulating antibiotic efflux
relationship: regulates ARO:3000373 ! EmrKY-TolC
relationship: regulates ARO:3000788 ! MdtEF-TolC

[Term]
id: ARO:3000516
name: emrR
namespace: antibiotic_resistance
def: "EmrR is a negative regulator for the EmrAB-TolC multidrug efflux pump in E. coli. Mutations lead to EmrAB-TolC overexpression." [PMID:7730261]
is_a: ARO:3000451 ! protein(s) and two-component regulatory system modulating antibiotic efflux
relationship: regulates ARO:3000344 ! EmrAB-TolC
synonym: "mprA" EXACT []

[Term]
id: ARO:3000517
name: rifaximin
namespace: antibiotic_resistance
def: "Rifaximin is a semi-synthetic rifamycin used to treat traveller's diarrhea. Rifaximin inhibits RNA synthesis by binding to the beta subunit of bacterial RNA polymerase." [PMID:15667909]
is_a: ARO:3000157 ! rifamycin antibiotic
xref: PubChem:6436173

[Term]
id: ARO:3000518
name: CRP
namespace: antibiotic_resistance
def: "CRP is a global regulator that represses MdtEF multidrug efflux pump expression." [PMID:18503189]
is_a: ARO:3000451 ! protein(s) and two-component regulatory system modulating antibiotic efflux
relationship: regulates ARO:3000788 ! MdtEF-TolC

[Term]
id: ARO:3000519
name: antibiotic target modifying enzyme
namespace: antibiotic_resistance
def: "Enzymes that confer resistance by modifying antibiotic targets." []
is_a: ARO:3000000 ! determinant of antibiotic resistance

[Term]
id: ARO:3000520
name: isoniazid
namespace: antibiotic_resistance
def: "Isoniazid is an organic compound that is the first-line anti tuberculosis medication in prevention and treatment. As a prodrug, it is activated by mycobacterial catalase-peroxidases such as M. tuberculosis KatG. Isoniazid inhibits mycolic acid synthesis, which prevents cell wall synthesis in mycobacteria." [PMID:19139099, PMID:8143118]
is_a: ARO:3000003 ! antibiotic without defined classification
xref: PubChem:3767

[Term]
id: ARO:3000521
name: Staphylococcus mupA conferring resistance to mupirocin
namespace: antibiotic_resistance
def: "An alternative isoleucyl-tRNA synthetase conferring resistance to mupirocin." [PMID:21421794, PMID:8067768, PMID:11599741]
is_a: ARO:3000446 ! antibiotic resistant isoleucyl-tRNA synthetase (ileS)
relationship: confers_resistance_to_drug ARO:3000554 ! mupirocin
synonym: "ileS2" EXACT []

[Term]
id: ARO:3000522
name: ErmG
namespace: antibiotic_resistance
def: "ErmG is a rRNA adenine N-6-methyltransferase that protects the ribosome from inactivation due to antibiotic binding." [PMID:3025178]
is_a: ARO:3000560 ! Erm 23S ribosomal RNA methyltransferase
relationship: confers_resistance_to_drug ARO:0000006 ! erythromycin
relationship: confers_resistance_to_drug ARO:0000027 ! roxithromycin
relationship: confers_resistance_to_drug ARO:0000046 ! lincomycin
relationship: confers_resistance_to_drug ARO:0000057 ! telithromycin
relationship: confers_resistance_to_drug ARO:0000065 ! clarithromycin
relationship: confers_resistance_to_drug ARO:0000066 ! clindamycin
relationship: confers_resistance_to_drug ARO:3000145 ! tylosin
relationship: confers_resistance_to_drug ARO:3000156 ! spiramycin
relationship: confers_resistance_to_drug ARO:3000158 ! azithromycin
relationship: confers_resistance_to_drug ARO:3000176 ! dirithromycin
relationship: confers_resistance_to_drug ARO:3000583 ! pristinamycin IA
relationship: confers_resistance_to_drug ARO:3000584 ! quinupristin
relationship: confers_resistance_to_drug ARO:3000669 ! pristinamycin IIA
relationship: confers_resistance_to_drug ARO:3000672 ! madumycin II
relationship: confers_resistance_to_drug ARO:3000673 ! griseoviridin
relationship: confers_resistance_to_drug ARO:3000674 ! dalfopristin
relationship: confers_resistance_to_drug ARO:3000675 ! pristinamycin IB
relationship: confers_resistance_to_drug ARO:3000677 ! virginiamycin S2
relationship: confers_resistance_to_drug ARO:3000678 ! vernamycin B-gamma
relationship: confers_resistance_to_drug ARO:3000679 ! vernamycin C
relationship: confers_resistance_to_drug ARO:3000680 ! patricin A
relationship: confers_resistance_to_drug ARO:3000681 ! patricin B
relationship: confers_resistance_to_drug ARO:3000682 ! ostreogrycin B3
relationship: confers_resistance_to_drug ARO:3000867 ! oleandomycin

[Term]
id: ARO:3000524
name: cpxAR
namespace: antibiotic_resistance
def: "CpxAR is a two-component regulatory system that involves a sensor kinase, CpxA, and the regulator CpxR. When the membrane envelope is stressed, CpxAR promotes acrD and mdtABC expression to confer multidrug resistance through efflux." [PMID:22496764, PMID:12618449]
is_a: ARO:3000451 ! protein(s) and two-component regulatory system modulating antibiotic efflux
relationship: regulates ARO:3000491 ! acrD
relationship: regulates ARO:3000787 ! MdtABC-TolC
relationship: regulates ARO:3004082 ! AcrAD-TolC

[Term]
id: ARO:3000525
name: antibiotic A40926
namespace: antibiotic_resistance
def: "A40926 is a glycopeptide antibiotic produced by Nonomuraea sp. ATCC 39727. It is precusor of the second-generation glycopeptide antibiotic dalbavancin." [PMID:15664522, PMID:12837387]
is_a: ARO:3000081 ! glycopeptide antibiotic
xref: PubChem:16133962

[Term]
id: ARO:3000526
name: cmeR
namespace: antibiotic_resistance
def: "CmeR is a repressor for the CmeABC multidrug efflux pump, binding to the cmeABC promoter region." [PMID:15728904]
is_a: ARO:3000451 ! protein(s) and two-component regulatory system modulating antibiotic efflux
relationship: regulates ARO:3000773 ! CmeABC

[Term]
id: ARO:3000527
name: polyamine antibiotic
namespace: antibiotic_resistance
def: "Polyamine antibiotics are organic compounds having two or more primary amino groups." []
is_a: ARO:1000003 ! antibiotic molecule

[Term]
id: ARO:3000528
name: chlortetracycline
namespace: antibiotic_resistance
def: "Chlortetracycline was an early, first-generation tetracycline antibiotic developed in the 1940's. It inhibits bacterial protein synthesis by binding to the 30S subunit of bacterial ribosomes, preventing the aminoacyl-tRNA from binding to the ribosome." [PMID:19862477, PMID:11381101]
is_a: ARO:3000050 ! tetracycline antibiotic
synonym: "Aureomycin" EXACT []
xref: PubChem:54675777

[Term]
id: ARO:3000529
name: determinant of mupirocin resistance
namespace: antibiotic_resistance
def: "Enzymes, other proteins or other gene products shown clinically to confer resistance to mupirocin antibiotics. Mutations in ileS is shown to confer low-level mupirocin resistance, while high-level resistance is conferred by the presence of alternative isoleucyl-tRNA synthetases." []
is_a: ARO:3000000 ! determinant of antibiotic resistance
relationship: confers_resistance_to ARO:3000554 ! mupirocin

[Term]
id: ARO:3000530
name: rifabutin
namespace: antibiotic_resistance
def: "Rifabutin is a semisynthetic rifamycin used in tuberculosis therapy. It inhibits DNA-dependent RNA synthesis." [PMID:15700959]
is_a: ARO:3000157 ! rifamycin antibiotic
xref: PubChem:135398743

[Term]
id: ARO:3000531
name: baeSR
namespace: antibiotic_resistance
def: "BaeSR is a two component regulatory system for efflux proteins in Gram-negative bacteria. BaeR is a response regulator, while BaeS is a sensor kinase." [PMID:12107134, PMID:15716448]
is_a: ARO:3000451 ! protein(s) and two-component regulatory system modulating antibiotic efflux
relationship: regulates ARO:3000491 ! acrD
relationship: regulates ARO:3000787 ! MdtABC-TolC
relationship: regulates ARO:3004082 ! AcrAD-TolC

[Term]
id: ARO:3000532
name: aminocoumarin biosynthesis
namespace: antibiotic_resistance
def: "Biosynthesis of aminocoumarin antibiotics." [PMID:16868863]
is_a: ARO:3000082 ! antibiotic biosynthesis

[Term]
id: ARO:3000533
name: macA
namespace: antibiotic_resistance
def: "MacA is a membrane fusion protein that forms an antibiotic efflux complex with MacB and TolC. macA corresponds to 1 locus in Pseudomonas aeruginosa PAO1 and 1 locus in Pseudomonas aeruginosa LESB58." [PMID:19254725, PMID:20307498]
is_a: ARO:3000748 ! subunit of efflux pump conferring antibiotic resistance
relationship: part_of ARO:3000545 ! MacAB-TolC
synonym: "pvdR" EXACT []
xref: PDB:3FPP

[Term]
id: ARO:3000534
name: rifapentine
namespace: antibiotic_resistance
def: "Rifapentine is a semisynthetic rifamycin that inhibits DNA-dependent RNA synthesis. It is often used in the treatment of tuberculosis and leprosy." [PMID:15700959]
is_a: ARO:3000157 ! rifamycin antibiotic
synonym: "priftin" EXACT []
xref: PubChem:135403821

[Term]
id: ARO:3000535
name: macB
namespace: antibiotic_resistance
def: "MacB is an ATP-binding cassette (ABC) transporter that exports macrolides with 14- or 15- membered lactones. It forms an antibiotic efflux complex with MacA and TolC. macB corresponds to 1 locus in Pseudomonas aeruginosa PAO1 and 1 locus in Pseudomonas aeruginosa LESB58." [PMID:12832048, PMID:16359323, PMID:19432486]
is_a: ARO:3000748 ! subunit of efflux pump conferring antibiotic resistance
relationship: part_of ARO:3000545 ! MacAB-TolC
synonym: "pvdT" EXACT []
xref: PDB:3FTJ

[Term]
id: ARO:3000536
name: Streptomyces spheroides novobiocin biosynthetic gene cluster
namespace: antibiotic_resistance
def: "Novobiocin is produced from biosynthetic clusters in Streptomyces spheroides and Streptomyces niveus." [PMID:10770754, PMID:10801869]
is_a: ARO:3000532 ! aminocoumarin biosynthesis

[Term]
id: ARO:3000545
name: MacAB-TolC
namespace: antibiotic_resistance
def: "MacAB-TolC is an ABC efflux pump complex expressed in E. coli and Salmonella enterica. It confers resistance to macrolides, including erythromycin." [PMID:16359323]
is_a: ARO:0010001 ! ATP-binding cassette (ABC) antibiotic efflux pump
relationship: confers_resistance_to_drug ARO:0000006 ! erythromycin

[Term]
id: ARO:3000546
name: Streptomyces roseochromogenes subsp. oscitans clorobiocin biosynthetic gene cluster
namespace: antibiotic_resistance
def: "Clorobiocin is produced by a biosynthetic cluster in Streptomyces roseochromogenes." [PMID:12480894, PMID:16868863]
is_a: ARO:3000532 ! aminocoumarin biosynthesis

[Term]
id: ARO:3000547
name: arlRS
namespace: antibiotic_resistance
def: "ArlRS is a two-component regulatory system for NorA. ArlS phosphorylates ArlR to promote NorA expression." [PMID:10633099]
is_a: ARO:3000451 ! protein(s) and two-component regulatory system modulating antibiotic efflux
relationship: regulates ARO:3000391 ! norA

[Term]
id: ARO:3000548
name: Streptomyces rishiriensis strain DSM 40489 coumermycin A1 biosynthetic gene cluster
namespace: antibiotic_resistance
def: "Coumermycin A1 is produced by a biosynthetic cluster in Streptomyces rishiriensis." [PMID:16868863, PMID:11036020]
is_a: ARO:3000532 ! aminocoumarin biosynthesis

[Term]
id: ARO:3000549
name: adeS
namespace: antibiotic_resistance
def: "AdeS is a sensor kinase in the AdeRS regulatory system of AdeABC. It is essential for AdeABC expression." [PMID:22371895]
is_a: ARO:3000451 ! protein(s) and two-component regulatory system modulating antibiotic efflux
relationship: regulates ARO:3000770 ! AdeABC

[Term]
id: ARO:3000550
name: aztreonam
namespace: antibiotic_resistance
def: "Aztreonam was the first monobactam discovered, and is greatly effective against Gram-negative bacteria while inactive against Gram-positive bacteria. Artreonam is a poor substrate for beta-lactamases, and may even act as an inhibitor. In Gram-negative bacteria, Aztreonam interferes with filamentation, inhibiting cell division and leading to cell death." [PMID:3871589]
is_a: ARO:0000004 ! monobactam
synonym: "ATM" EXACT []
synonym: "Primbactam" EXACT []
xref: PubChem:5742832

[Term]
id: ARO:3000551
name: organoarsenic antibiotic
namespace: antibiotic_resistance
def: "Organoarsenic antibiotics are arsenic-containing compounds with antibacterial effects. The organoarsenic antibiotic arsphenamine and its derivatives were developed in the 1910s as the first modern chemotherapeutic agents." []
is_a: ARO:1000003 ! antibiotic molecule
synonym: "Salvarsan" EXACT []
synonym: "arsenical" EXACT []

[Term]
id: ARO:3000552
name: arsphenamine
namespace: antibiotic_resistance
def: "Arsphenamine, also known as Salvarsan and 606, is a drug that was used beginning in the 1910s to treat syphilis and trypanosomiasis. It is an organoarsenic compound and was the first modern chemotherapeutic agent." [PMID:18679046]
is_a: ARO:3000551 ! organoarsenic antibiotic
synonym: "Salvarsan" EXACT []
xref: PubChem:8774

[Term]
id: ARO:3000553
name: adeR
namespace: antibiotic_resistance
def: "AdeR is a positive regulator of AdeABC efflux system. AdeR inactivation leads to susceptibility to aminoglycoside antibiotics." [PMID:22371895]
is_a: ARO:3000451 ! protein(s) and two-component regulatory system modulating antibiotic efflux
relationship: regulates ARO:3000770 ! AdeABC

[Term]
id: ARO:3000554
name: mupirocin
namespace: antibiotic_resistance
def: "Mupirocin, also known as pseudomonic acid, is a bacteriostatic polyketide antibiotic from Pseudomonas fluorescens used to treat S. aureus and MRSA. It inhibits Ile tRNA synthetase." [PMID:21336932]
is_a: ARO:3000003 ! antibiotic without defined classification
synonym: "pseudomonic acid" EXACT []
xref: PubChem:446596

[Term]
id: ARO:3000555
name: macrolide biosynthesis
namespace: antibiotic_resistance
def: "Biosynthesis of macrolide antibiotics." []
is_a: ARO:3000082 ! antibiotic biosynthesis

[Term]
id: ARO:3000556
name: tet44
namespace: antibiotic_resistance
def: "Tet44 is a tetracycline resistance gene found in Campylobacter fetus, and binds to the ribosome to confer antibiotic resistance as a ribosomal protection protein." [PMID:20479200]
is_a: ARO:0000002 ! tetracycline-resistant ribosomal protection protein
relationship: confers_resistance_to_drug ARO:0000051 ! tetracycline
relationship: confers_resistance_to_drug ARO:0000069 ! doxycycline
relationship: confers_resistance_to_drug ARO:3000152 ! minocycline
relationship: confers_resistance_to_drug ARO:3000528 ! chlortetracycline
relationship: confers_resistance_to_drug ARO:3000667 ! demeclocycline
relationship: confers_resistance_to_drug ARO:3000668 ! oxytetracycline

[Term]
id: ARO:3000557
name: antibiotic inactivation enzyme
namespace: antibiotic_resistance
def: "Enzyme that catalyzes the inactivation of an antibiotic resulting in resistance.  Inactivation includes chemical modification, destruction, etc." []
is_a: ARO:3000000 ! determinant of antibiotic resistance

[Term]
id: ARO:3000558
name: sulfonamide resistant dihydropteroate synthase
namespace: antibiotic_resistance
def: "Folate is an essential precursor for many nucleotides and amino acids, making folate biosynthesis a desirable target for antibiotics. Mutation to enzymes within the folate biosynthetic pathway can reverse antibiotic action. Modification of dihydropteroate synthase (folP) can result in resistance to sulfonamide antibiotics. Resistance can be conferred by mutation to the native folP gene or by acquiring a resistant DHPS (sul) gene through gene transfer. The sul gene has three known variants (sul1, sul2, sul3) and encodes a highly resistant dihydropteroate synthase that can be acquired via transposons or plasmids." [PMID:11432417]
is_a: ARO:3000408 ! determinant of sulfonamide resistance
synonym: "modification of folP" EXACT []
synonym: "modification of sul1" EXACT []

[Term]
id: ARO:3000559
name: adeN
namespace: antibiotic_resistance
def: "AdeN is a repressor of AdeIJK, a RND-type efflux pump in Acinetobacter baumannii. Its inactivation increases expression of AdeJ." [PMID:22371895]
is_a: ARO:3000451 ! protein(s) and two-component regulatory system modulating antibiotic efflux
relationship: regulates ARO:3000772 ! AdeIJK

[Term]
id: ARO:3000560
name: Erm 23S ribosomal RNA methyltransferase
namespace: antibiotic_resistance
def: "Erm proteins are part of the RNA methyltransferase family and methylate A2058 (E. coli nomenclature) of the 23S ribosomal RNA conferring degrees of resistance to Macrolides, Lincosamides and Streptogramin b. This is called the MLSb phenotype." [PMID:20618865, PMID:10582867]
is_a: ARO:3000240 ! determinant of streptogramin resistance
is_a: ARO:3000241 ! determinant of lincosamide resistance
is_a: ARO:3000315 ! determinant of macrolide resistance
is_a: ARO:3004274 ! 23S ribosomal RNA methyltransferase
relationship: confers_resistance_to ARO:0000000 ! macrolide antibiotic
relationship: confers_resistance_to ARO:0000017 ! lincosamide antibiotic
relationship: confers_resistance_to ARO:0000026 ! streptogramin antibiotic

[Term]
id: ARO:3000561
name: tet(30)
namespace: antibiotic_resistance
def: "Tet30 is a tetracycline efflux pump found in agrobacterium, a Gram-negative bacterium." [PMID:9882678, PMID:11381101]
is_a: ARO:0010002 ! major facilitator superfamily (MFS) antibiotic efflux pump
relationship: confers_resistance_to_drug ARO:0000051 ! tetracycline
synonym: "tet30" EXACT []

[Term]
id: ARO:3000565
name: tet(38)
namespace: antibiotic_resistance
def: "Tet38 is a tetracycline efflux pump found in the Gram-positive Staphylococcus aureus. It is regulated by mgrA, which also regulates NorB." [PMID:15774883]
is_a: ARO:0010002 ! major facilitator superfamily (MFS) antibiotic efflux pump
relationship: confers_resistance_to_drug ARO:0000051 ! tetracycline
synonym: "tet38" EXACT []

[Term]
id: ARO:3000566
name: tet(39)
namespace: antibiotic_resistance
def: "Tet39 is a tetracycline efflux pump found in Gram-negative bacteria, including Brevundimonas, Stenotrophomonas, Enterobacter, Alcaligenes, Acinetobacter, and Providencia." [PMID:15761075]
is_a: ARO:0010002 ! major facilitator superfamily (MFS) antibiotic efflux pump
relationship: confers_resistance_to_drug ARO:0000051 ! tetracycline
synonym: "tet39" EXACT []

[Term]
id: ARO:3000567
name: tet(40)
namespace: antibiotic_resistance
def: "Tet40 is a tetracycline efflux pump found in the Gram-positive Clostridium. It is similar to tetA(P)." [PMID:18779355]
is_a: ARO:0010002 ! major facilitator superfamily (MFS) antibiotic efflux pump
relationship: confers_resistance_to_drug ARO:0000051 ! tetracycline
synonym: "tet40" EXACT []

[Term]
id: ARO:3000568
name: subclass B1 (metallo-) beta-lactamase
namespace: antibiotic_resistance
def: "Subclass B1 possess a binuclear active site.  Within this active site can be either one or two Zn(II) ions.  This subclass is able to hydrolyze penicillins, cephalosporins and carbapenems.  This is the most clinically relevant subclass of MBLs." [PMID:18563261]
is_a: ARO:3000004 ! class B (metallo-) beta-lactamase

[Term]
id: ARO:3000569
name: tet(41)
namespace: antibiotic_resistance
def: "Tet41 is a tetracycline efflux pump found in Serratia, a Gram-negative bacterium.  It is related to Acinetobacter Tet(39)." [PMID:17308196]
is_a: ARO:0010002 ! major facilitator superfamily (MFS) antibiotic efflux pump
relationship: confers_resistance_to_drug ARO:0000051 ! tetracycline
synonym: "tet41" EXACT []
synonym: "tetA(41)" EXACT []

[Term]
id: ARO:3000570
name: subclass B2 (metallo-) beta-lactamase
namespace: antibiotic_resistance
def: "Metallo-beta-lactmases of subclass B2 contain only one Zn ion in their active site and selectively hydrolyze carbapenems." []
is_a: ARO:3000004 ! class B (metallo-) beta-lactamase

[Term]
id: ARO:3000571
name: subclass B3 (metallo-) beta-lactamase
namespace: antibiotic_resistance
def: "Metallo-beta-lactamases of subclass B3 are similar to B1 in that they have activity against penicillins, cephalosporins and carbapenems; however, the are only active with two Zn(II) ions in the active site." [PMID:18563261]
is_a: ARO:3000004 ! class B (metallo-) beta-lactamase

[Term]
id: ARO:3000572
name: tet(42)
namespace: antibiotic_resistance
def: "Tet42 is a tetracycline efflux pump found in both Gram-negative (Pseudomonas) and Gram-positive (Microbacterium, Bacillus, Staphylococcus, Paenibacillus) bacteria." [PMID:18809935]
is_a: ARO:0010002 ! major facilitator superfamily (MFS) antibiotic efflux pump
relationship: confers_resistance_to_drug ARO:0000051 ! tetracycline
synonym: "tet42" EXACT []
synonym: "tetA(42)" EXACT []

[Term]
id: ARO:3000573
name: tet(43)
namespace: antibiotic_resistance
def: "Tet(43) is a tetracycline resistance gene with unknown origins, isolated from metagenomic DNA." []
is_a: ARO:0010002 ! major facilitator superfamily (MFS) antibiotic efflux pump
relationship: confers_resistance_to_drug ARO:0000051 ! tetracycline
synonym: "tet43" EXACT []

[Term]
id: ARO:3000574
name: vanR
namespace: antibiotic_resistance
def: "VanR is a OmpR-family transcriptional activator in the VanSR regulatory system. When activated by VanS, it promotes cotranscription of VanA, VanH, and VanX." [PMID:1556077]
is_a: ARO:3002905 ! VanS-VanR two-component regulatory system
relationship: confers_resistance_to ARO:3000081 ! glycopeptide antibiotic

[Term]
id: ARO:3000575
name: vanU
namespace: antibiotic_resistance
def: "VanU is a transcriptional activator of vancomycin resistance genes." [PMID:14617152, PMID:11036060]
is_a: ARO:3002976 ! gene(s) or protein(s) associated with a glycopeptide resistance cluster
relationship: confers_resistance_to ARO:3000081 ! glycopeptide antibiotic

[Term]
id: ARO:3000576
name: rifampin inactivation enzyme
namespace: antibiotic_resistance
def: "Enzymes that inactivate rifampin antibiotics by chemical modification." []
is_a: ARO:3000383 ! determinant of rifamycin resistance
is_a: ARO:3000557 ! antibiotic inactivation enzyme

[Term]
id: ARO:3000577
name: Bc beta-lactamase
namespace: antibiotic_resistance
def: "Bacillus cereus beta-lactamases are zinc metallo-beta-lactamases that hydrolyze a large number of penicillins and cephalosporins." [PMID:7588620]
is_a: ARO:3000568 ! subclass B1 (metallo-) beta-lactamase
relationship: confers_resistance_to ARO:0000032 ! cephalosporin
relationship: confers_resistance_to ARO:3000008 ! penam

[Term]
id: ARO:3000578
name: CcrA
namespace: antibiotic_resistance
def: "This CcrA beta-lactamases is found in Bacteroides fragilis." [PMID:1510410]
is_a: ARO:3004200 ! CcrA beta-lactamase
synonym: "CciA" EXACT []
synonym: "CfiA" EXACT []

[Term]
id: ARO:3000579
name: Chryseobacterium meningosepticum BlaB
namespace: antibiotic_resistance
def: "This BlaB specific to Chryseobacterium meningosepticum mediates resistance against many beta-lactam antibiotics, notably penams and carbapenems." [PMID:12019109]
is_a: ARO:3004201 ! BlaB beta-lactamase

[Term]
id: ARO:3000580
name: SPM beta-lactamase
namespace: antibiotic_resistance
def: "Sao Paulo metallo-beta-lactamase (SPM-1) confers resistance to carbapenem in Pseudomonas aeruginosa" [PMID:16239284, PMID:12407123, PMID:12951331]
is_a: ARO:3000568 ! subclass B1 (metallo-) beta-lactamase
relationship: confers_resistance_to ARO:0000020 ! carbapenem

[Term]
id: ARO:3000581
name: CphA beta-lactamase
namespace: antibiotic_resistance
def: "CphA is an Ambler Class B MBL; subclass B2 originally isolated from Aeromonas hydrophilia.  This enzyme has specific activity against carbapenems and is active as a mono-zinc protein." [PMID:18563261]
is_a: ARO:3000570 ! subclass B2 (metallo-) beta-lactamase
relationship: confers_resistance_to ARO:0000020 ! carbapenem

[Term]
id: ARO:3000582
name: L1 beta-lactamase
namespace: antibiotic_resistance
def: "L1 is an Ambler class B MBL; subclass B3 originally isolated from Stenotrophomonas maltophilia.  It has activity against a broad range of beta-lactams and is only active with two Zn(II) ions in the active site." [PMID:18563261]
is_a: ARO:3004215 ! L1 family beta-lactamase
xref: PDB:2QDT

[Term]
id: ARO:3000583
name: pristinamycin IA
namespace: antibiotic_resistance
def: "Pristinamycin 1A is a type B streptogramin antibiotic produced by Streptomyces pristinaespiralis. It binds to the P site of the 50S subunit of the bacterial ribosome, preventing the extension of protein chains." []
is_a: ARO:0000050 ! streptogramin B antibiotic
synonym: "Vernamycin B" EXACT []
synonym: "Virginiamycin S1" EXACT []
xref: PubChem:14974

[Term]
id: ARO:3000584
name: quinupristin
namespace: antibiotic_resistance
def: "Quinupristin is a type B streptogramin and a semisynthetic derivative of pristinamycin 1A. It is a component of the drug Synercid and interacts with the 50S subunit of the bacterial ribosome to inhibit protein synthesis." [PMID:9746015, PMID:15700955]
is_a: ARO:0000050 ! streptogramin B antibiotic
xref: PubChem:5388937

[Term]
id: ARO:3000586
name: pulvomycin
namespace: antibiotic_resistance
def: "Pulvomycin is a polyketide antibiotic that binds elongation factor Tu (EF-Tu) to inhibit protein biosynthesis by preventing the formation of the ternary complex (EF-Tu*GTP*aa-tRNA). Phenotypically, it was shown that pulvomycin sensitivity is dominant over resistance." [PMID:16734421, PMID:15581367, PMID:7957075, PMID:364475]
is_a: ARO:3001219 ! elfamycin antibiotic
synonym: "Labilomycin" EXACT []
xref: PubChem:5282056

[Term]
id: ARO:3000587
name: sulbactam
namespace: antibiotic_resistance
def: "inhibitor of non-AmpC Ser beta-lactmases" []
is_a: ARO:3000042 ! beta-lactamase inhibitor
xref: PubChem:130313

[Term]
id: ARO:3000588
name: avibactam
namespace: antibiotic_resistance
def: "Ser beta-lactamase inhibitor targeting class A, class C, and some class D enzymes." [PMID:27480848, PMID:20921316, PMID:27528799]
is_a: ARO:3000042 ! beta-lactamase inhibitor
synonym: "NXL-104" EXACT []
xref: PubChem:24944097

[Term]
id: ARO:3000589
name: NDM-1
namespace: antibiotic_resistance
def: "NDM-1 is a metallo-beta-lactamase isolated from Klebsiella pneumoniae with nearly complete resistance to all beta-lactam antibiotics." [PMID:29454953, PMID:19770275, PMID:27575913, PMID:21507902, PMID:24790993, PMID:21774017]
is_a: ARO:3000057 ! NDM beta-lactamase
relationship: confers_resistance_to_drug ARO:0000070 ! ertapenem
relationship: confers_resistance_to_drug ARO:0000073 ! meropenem
relationship: confers_resistance_to_drug ARO:3000170 ! imipenem
relationship: confers_resistance_to_drug ARO:3003997 ! amoxicillin-clavulanic acid
xref: PDB:3Q6X

[Term]
id: ARO:3000590
name: NDM-2
namespace: antibiotic_resistance
def: "NDM-2 was isolated from a strain of Acinetobacter baumannii in Germany from a patient hospitalized in Cairo.  A single amino acid substitution (P28R) differentiates this gene from NDM-1 and the two enzymes appear to have an identical spectrum of hydrolysis." [PMID:21427107]
is_a: ARO:3000057 ! NDM beta-lactamase

[Term]
id: ARO:3000591
name: ErmI
namespace: antibiotic_resistance
def: "ErmI is a methyltransferase found in the midecamycin producer Streptomyces mycarofaciens. Like other Erm enzymes, it catalyzes the methylation of A2058 of the 23S ribosomal RNA. The gene is found within the midecamycin biosynthetic cluster and is responsible for self-resistance" []
is_a: ARO:3000560 ! Erm 23S ribosomal RNA methyltransferase
relationship: confers_resistance_to_drug ARO:0000006 ! erythromycin
relationship: confers_resistance_to_drug ARO:0000027 ! roxithromycin
relationship: confers_resistance_to_drug ARO:0000046 ! lincomycin
relationship: confers_resistance_to_drug ARO:0000057 ! telithromycin
relationship: confers_resistance_to_drug ARO:0000065 ! clarithromycin
relationship: confers_resistance_to_drug ARO:0000066 ! clindamycin
relationship: confers_resistance_to_drug ARO:3000145 ! tylosin
relationship: confers_resistance_to_drug ARO:3000156 ! spiramycin
relationship: confers_resistance_to_drug ARO:3000158 ! azithromycin
relationship: confers_resistance_to_drug ARO:3000176 ! dirithromycin
relationship: confers_resistance_to_drug ARO:3000583 ! pristinamycin IA
relationship: confers_resistance_to_drug ARO:3000584 ! quinupristin
relationship: confers_resistance_to_drug ARO:3000669 ! pristinamycin IIA
relationship: confers_resistance_to_drug ARO:3000672 ! madumycin II
relationship: confers_resistance_to_drug ARO:3000673 ! griseoviridin
relationship: confers_resistance_to_drug ARO:3000674 ! dalfopristin
relationship: confers_resistance_to_drug ARO:3000675 ! pristinamycin IB
relationship: confers_resistance_to_drug ARO:3000677 ! virginiamycin S2
relationship: confers_resistance_to_drug ARO:3000678 ! vernamycin B-gamma
relationship: confers_resistance_to_drug ARO:3000679 ! vernamycin C
relationship: confers_resistance_to_drug ARO:3000680 ! patricin A
relationship: confers_resistance_to_drug ARO:3000681 ! patricin B
relationship: confers_resistance_to_drug ARO:3000682 ! ostreogrycin B3
relationship: confers_resistance_to_drug ARO:3000867 ! oleandomycin
synonym: "mdmA" EXACT []

[Term]
id: ARO:3000592
name: ErmN
namespace: antibiotic_resistance
def: "ErmN is a methyltransferase found in the tylosin producer Streptomyces fradiae. Like other Erm enzymes, it catalyzes the methylation of A2058 of the 23S ribosomal RNA. Specifically, this enzyme transfers only one methyl group. The gene is found in the tylosin biosynthetic cluster and is responsible for self-resistance to tylosin." [PMID:12019067, PMID:8973363, PMID:12417742]
is_a: ARO:3000560 ! Erm 23S ribosomal RNA methyltransferase
relationship: confers_resistance_to_drug ARO:0000006 ! erythromycin
relationship: confers_resistance_to_drug ARO:0000027 ! roxithromycin
relationship: confers_resistance_to_drug ARO:0000046 ! lincomycin
relationship: confers_resistance_to_drug ARO:0000057 ! telithromycin
relationship: confers_resistance_to_drug ARO:0000065 ! clarithromycin
relationship: confers_resistance_to_drug ARO:0000066 ! clindamycin
relationship: confers_resistance_to_drug ARO:3000145 ! tylosin
relationship: confers_resistance_to_drug ARO:3000156 ! spiramycin
relationship: confers_resistance_to_drug ARO:3000158 ! azithromycin
relationship: confers_resistance_to_drug ARO:3000176 ! dirithromycin
relationship: confers_resistance_to_drug ARO:3000583 ! pristinamycin IA
relationship: confers_resistance_to_drug ARO:3000584 ! quinupristin
relationship: confers_resistance_to_drug ARO:3000669 ! pristinamycin IIA
relationship: confers_resistance_to_drug ARO:3000672 ! madumycin II
relationship: confers_resistance_to_drug ARO:3000673 ! griseoviridin
relationship: confers_resistance_to_drug ARO:3000674 ! dalfopristin
relationship: confers_resistance_to_drug ARO:3000675 ! pristinamycin IB
relationship: confers_resistance_to_drug ARO:3000677 ! virginiamycin S2
relationship: confers_resistance_to_drug ARO:3000678 ! vernamycin B-gamma
relationship: confers_resistance_to_drug ARO:3000679 ! vernamycin C
relationship: confers_resistance_to_drug ARO:3000680 ! patricin A
relationship: confers_resistance_to_drug ARO:3000681 ! patricin B
relationship: confers_resistance_to_drug ARO:3000682 ! ostreogrycin B3
relationship: confers_resistance_to_drug ARO:3000867 ! oleandomycin
synonym: "tlrD" EXACT []

[Term]
id: ARO:3000593
name: ErmQ
namespace: antibiotic_resistance
def: "ErmQ confers MLSb phenotype." [PMID:8067735]
is_a: ARO:3000560 ! Erm 23S ribosomal RNA methyltransferase
relationship: confers_resistance_to_drug ARO:0000006 ! erythromycin
relationship: confers_resistance_to_drug ARO:0000027 ! roxithromycin
relationship: confers_resistance_to_drug ARO:0000046 ! lincomycin
relationship: confers_resistance_to_drug ARO:0000057 ! telithromycin
relationship: confers_resistance_to_drug ARO:0000065 ! clarithromycin
relationship: confers_resistance_to_drug ARO:0000066 ! clindamycin
relationship: confers_resistance_to_drug ARO:3000145 ! tylosin
relationship: confers_resistance_to_drug ARO:3000156 ! spiramycin
relationship: confers_resistance_to_drug ARO:3000158 ! azithromycin
relationship: confers_resistance_to_drug ARO:3000176 ! dirithromycin
relationship: confers_resistance_to_drug ARO:3000583 ! pristinamycin IA
relationship: confers_resistance_to_drug ARO:3000584 ! quinupristin
relationship: confers_resistance_to_drug ARO:3000669 ! pristinamycin IIA
relationship: confers_resistance_to_drug ARO:3000672 ! madumycin II
relationship: confers_resistance_to_drug ARO:3000673 ! griseoviridin
relationship: confers_resistance_to_drug ARO:3000674 ! dalfopristin
relationship: confers_resistance_to_drug ARO:3000675 ! pristinamycin IB
relationship: confers_resistance_to_drug ARO:3000677 ! virginiamycin S2
relationship: confers_resistance_to_drug ARO:3000678 ! vernamycin B-gamma
relationship: confers_resistance_to_drug ARO:3000679 ! vernamycin C
relationship: confers_resistance_to_drug ARO:3000680 ! patricin A
relationship: confers_resistance_to_drug ARO:3000681 ! patricin B
relationship: confers_resistance_to_drug ARO:3000682 ! ostreogrycin B3
relationship: confers_resistance_to_drug ARO:3000867 ! oleandomycin

[Term]
id: ARO:3000594
name: ErmR
namespace: antibiotic_resistance
def: "ErmR is a methyltransferase found in the erythromycin producer Aeromicrobium erythreum. Like other Erm enzymes, it catalyzes the methylation of A2058 of the 23S ribosomal RNA. The gene is found within the erythromycin biosynthetic cluster and is responsible for self-resistance." [PMID:1768148]
is_a: ARO:3000560 ! Erm 23S ribosomal RNA methyltransferase
relationship: confers_resistance_to_drug ARO:0000006 ! erythromycin
relationship: confers_resistance_to_drug ARO:0000027 ! roxithromycin
relationship: confers_resistance_to_drug ARO:0000046 ! lincomycin
relationship: confers_resistance_to_drug ARO:0000057 ! telithromycin
relationship: confers_resistance_to_drug ARO:0000065 ! clarithromycin
relationship: confers_resistance_to_drug ARO:0000066 ! clindamycin
relationship: confers_resistance_to_drug ARO:3000145 ! tylosin
relationship: confers_resistance_to_drug ARO:3000156 ! spiramycin
relationship: confers_resistance_to_drug ARO:3000158 ! azithromycin
relationship: confers_resistance_to_drug ARO:3000176 ! dirithromycin
relationship: confers_resistance_to_drug ARO:3000583 ! pristinamycin IA
relationship: confers_resistance_to_drug ARO:3000584 ! quinupristin
relationship: confers_resistance_to_drug ARO:3000669 ! pristinamycin IIA
relationship: confers_resistance_to_drug ARO:3000672 ! madumycin II
relationship: confers_resistance_to_drug ARO:3000673 ! griseoviridin
relationship: confers_resistance_to_drug ARO:3000674 ! dalfopristin
relationship: confers_resistance_to_drug ARO:3000675 ! pristinamycin IB
relationship: confers_resistance_to_drug ARO:3000677 ! virginiamycin S2
relationship: confers_resistance_to_drug ARO:3000678 ! vernamycin B-gamma
relationship: confers_resistance_to_drug ARO:3000679 ! vernamycin C
relationship: confers_resistance_to_drug ARO:3000680 ! patricin A
relationship: confers_resistance_to_drug ARO:3000681 ! patricin B
relationship: confers_resistance_to_drug ARO:3000682 ! ostreogrycin B3
relationship: confers_resistance_to_drug ARO:3000867 ! oleandomycin

[Term]
id: ARO:3000595
name: ErmT
namespace: antibiotic_resistance
def: "ErmT confers MLSb phenotype." [PMID:8171126]
is_a: ARO:3000560 ! Erm 23S ribosomal RNA methyltransferase
relationship: confers_resistance_to_drug ARO:0000006 ! erythromycin
relationship: confers_resistance_to_drug ARO:0000027 ! roxithromycin
relationship: confers_resistance_to_drug ARO:0000046 ! lincomycin
relationship: confers_resistance_to_drug ARO:0000057 ! telithromycin
relationship: confers_resistance_to_drug ARO:0000065 ! clarithromycin
relationship: confers_resistance_to_drug ARO:0000066 ! clindamycin
relationship: confers_resistance_to_drug ARO:3000145 ! tylosin
relationship: confers_resistance_to_drug ARO:3000156 ! spiramycin
relationship: confers_resistance_to_drug ARO:3000158 ! azithromycin
relationship: confers_resistance_to_drug ARO:3000176 ! dirithromycin
relationship: confers_resistance_to_drug ARO:3000583 ! pristinamycin IA
relationship: confers_resistance_to_drug ARO:3000584 ! quinupristin
relationship: confers_resistance_to_drug ARO:3000669 ! pristinamycin IIA
relationship: confers_resistance_to_drug ARO:3000672 ! madumycin II
relationship: confers_resistance_to_drug ARO:3000673 ! griseoviridin
relationship: confers_resistance_to_drug ARO:3000674 ! dalfopristin
relationship: confers_resistance_to_drug ARO:3000675 ! pristinamycin IB
relationship: confers_resistance_to_drug ARO:3000677 ! virginiamycin S2
relationship: confers_resistance_to_drug ARO:3000678 ! vernamycin B-gamma
relationship: confers_resistance_to_drug ARO:3000679 ! vernamycin C
relationship: confers_resistance_to_drug ARO:3000680 ! patricin A
relationship: confers_resistance_to_drug ARO:3000681 ! patricin B
relationship: confers_resistance_to_drug ARO:3000682 ! ostreogrycin B3
relationship: confers_resistance_to_drug ARO:3000867 ! oleandomycin
synonym: "ermGT" EXACT []

[Term]
id: ARO:3000596
name: ErmX
namespace: antibiotic_resistance
def: "ErmX is a rRNA methyltransferase that protects the ribosome from inactivation due to antibiotic binding." [PMID:11408212]
is_a: ARO:3000560 ! Erm 23S ribosomal RNA methyltransferase
relationship: confers_resistance_to_drug ARO:0000006 ! erythromycin
relationship: confers_resistance_to_drug ARO:0000027 ! roxithromycin
relationship: confers_resistance_to_drug ARO:0000046 ! lincomycin
relationship: confers_resistance_to_drug ARO:0000057 ! telithromycin
relationship: confers_resistance_to_drug ARO:0000065 ! clarithromycin
relationship: confers_resistance_to_drug ARO:0000066 ! clindamycin
relationship: confers_resistance_to_drug ARO:3000145 ! tylosin
relationship: confers_resistance_to_drug ARO:3000156 ! spiramycin
relationship: confers_resistance_to_drug ARO:3000158 ! azithromycin
relationship: confers_resistance_to_drug ARO:3000176 ! dirithromycin
relationship: confers_resistance_to_drug ARO:3000583 ! pristinamycin IA
relationship: confers_resistance_to_drug ARO:3000584 ! quinupristin
relationship: confers_resistance_to_drug ARO:3000669 ! pristinamycin IIA
relationship: confers_resistance_to_drug ARO:3000672 ! madumycin II
relationship: confers_resistance_to_drug ARO:3000673 ! griseoviridin
relationship: confers_resistance_to_drug ARO:3000674 ! dalfopristin
relationship: confers_resistance_to_drug ARO:3000675 ! pristinamycin IB
relationship: confers_resistance_to_drug ARO:3000677 ! virginiamycin S2
relationship: confers_resistance_to_drug ARO:3000678 ! vernamycin B-gamma
relationship: confers_resistance_to_drug ARO:3000679 ! vernamycin C
relationship: confers_resistance_to_drug ARO:3000680 ! patricin A
relationship: confers_resistance_to_drug ARO:3000681 ! patricin B
relationship: confers_resistance_to_drug ARO:3000682 ! ostreogrycin B3
relationship: confers_resistance_to_drug ARO:3000867 ! oleandomycin
synonym: "ermCD" EXACT []
synonym: "ermCX" EXACT []

[Term]
id: ARO:3000598
name: Erm(31)
namespace: antibiotic_resistance
def: "Erm(31) confers a MLSb resistant phenotype. Along with erm(30), these genes are responsible for self-resistance in the pikromycin/narbomycin/methymycin/neomethymycin producer, Streptomyces venezuelae." [PMID:14674753, PMID:9770448]
is_a: ARO:3000560 ! Erm 23S ribosomal RNA methyltransferase
relationship: confers_resistance_to_drug ARO:0000006 ! erythromycin
relationship: confers_resistance_to_drug ARO:0000027 ! roxithromycin
relationship: confers_resistance_to_drug ARO:0000046 ! lincomycin
relationship: confers_resistance_to_drug ARO:0000057 ! telithromycin
relationship: confers_resistance_to_drug ARO:0000065 ! clarithromycin
relationship: confers_resistance_to_drug ARO:0000066 ! clindamycin
relationship: confers_resistance_to_drug ARO:3000145 ! tylosin
relationship: confers_resistance_to_drug ARO:3000156 ! spiramycin
relationship: confers_resistance_to_drug ARO:3000158 ! azithromycin
relationship: confers_resistance_to_drug ARO:3000176 ! dirithromycin
relationship: confers_resistance_to_drug ARO:3000583 ! pristinamycin IA
relationship: confers_resistance_to_drug ARO:3000584 ! quinupristin
relationship: confers_resistance_to_drug ARO:3000669 ! pristinamycin IIA
relationship: confers_resistance_to_drug ARO:3000672 ! madumycin II
relationship: confers_resistance_to_drug ARO:3000673 ! griseoviridin
relationship: confers_resistance_to_drug ARO:3000674 ! dalfopristin
relationship: confers_resistance_to_drug ARO:3000675 ! pristinamycin IB
relationship: confers_resistance_to_drug ARO:3000677 ! virginiamycin S2
relationship: confers_resistance_to_drug ARO:3000678 ! vernamycin B-gamma
relationship: confers_resistance_to_drug ARO:3000679 ! vernamycin C
relationship: confers_resistance_to_drug ARO:3000680 ! patricin A
relationship: confers_resistance_to_drug ARO:3000681 ! patricin B
relationship: confers_resistance_to_drug ARO:3000682 ! ostreogrycin B3
relationship: confers_resistance_to_drug ARO:3000867 ! oleandomycin
synonym: "Erm31" EXACT []

[Term]
id: ARO:3000599
name: Erm(33)
namespace: antibiotic_resistance
def: "ErmD confers MLSb phenotype." [PMID:12384375]
is_a: ARO:3000560 ! Erm 23S ribosomal RNA methyltransferase
relationship: confers_resistance_to_drug ARO:0000006 ! erythromycin
relationship: confers_resistance_to_drug ARO:0000027 ! roxithromycin
relationship: confers_resistance_to_drug ARO:0000046 ! lincomycin
relationship: confers_resistance_to_drug ARO:0000057 ! telithromycin
relationship: confers_resistance_to_drug ARO:0000065 ! clarithromycin
relationship: confers_resistance_to_drug ARO:0000066 ! clindamycin
relationship: confers_resistance_to_drug ARO:3000145 ! tylosin
relationship: confers_resistance_to_drug ARO:3000156 ! spiramycin
relationship: confers_resistance_to_drug ARO:3000158 ! azithromycin
relationship: confers_resistance_to_drug ARO:3000176 ! dirithromycin
relationship: confers_resistance_to_drug ARO:3000583 ! pristinamycin IA
relationship: confers_resistance_to_drug ARO:3000584 ! quinupristin
relationship: confers_resistance_to_drug ARO:3000669 ! pristinamycin IIA
relationship: confers_resistance_to_drug ARO:3000672 ! madumycin II
relationship: confers_resistance_to_drug ARO:3000673 ! griseoviridin
relationship: confers_resistance_to_drug ARO:3000674 ! dalfopristin
relationship: confers_resistance_to_drug ARO:3000675 ! pristinamycin IB
relationship: confers_resistance_to_drug ARO:3000677 ! virginiamycin S2
relationship: confers_resistance_to_drug ARO:3000678 ! vernamycin B-gamma
relationship: confers_resistance_to_drug ARO:3000679 ! vernamycin C
relationship: confers_resistance_to_drug ARO:3000680 ! patricin A
relationship: confers_resistance_to_drug ARO:3000681 ! patricin B
relationship: confers_resistance_to_drug ARO:3000682 ! ostreogrycin B3
relationship: confers_resistance_to_drug ARO:3000867 ! oleandomycin
synonym: "Erm33" EXACT []

[Term]
id: ARO:3000600
name: Erm(34)
namespace: antibiotic_resistance
def: "ErmD confers MLSb phenotype." [PMID:14711653]
is_a: ARO:3000560 ! Erm 23S ribosomal RNA methyltransferase
relationship: confers_resistance_to_drug ARO:0000006 ! erythromycin
relationship: confers_resistance_to_drug ARO:0000027 ! roxithromycin
relationship: confers_resistance_to_drug ARO:0000046 ! lincomycin
relationship: confers_resistance_to_drug ARO:0000057 ! telithromycin
relationship: confers_resistance_to_drug ARO:0000065 ! clarithromycin
relationship: confers_resistance_to_drug ARO:0000066 ! clindamycin
relationship: confers_resistance_to_drug ARO:3000145 ! tylosin
relationship: confers_resistance_to_drug ARO:3000156 ! spiramycin
relationship: confers_resistance_to_drug ARO:3000158 ! azithromycin
relationship: confers_resistance_to_drug ARO:3000176 ! dirithromycin
relationship: confers_resistance_to_drug ARO:3000583 ! pristinamycin IA
relationship: confers_resistance_to_drug ARO:3000584 ! quinupristin
relationship: confers_resistance_to_drug ARO:3000669 ! pristinamycin IIA
relationship: confers_resistance_to_drug ARO:3000672 ! madumycin II
relationship: confers_resistance_to_drug ARO:3000673 ! griseoviridin
relationship: confers_resistance_to_drug ARO:3000674 ! dalfopristin
relationship: confers_resistance_to_drug ARO:3000675 ! pristinamycin IB
relationship: confers_resistance_to_drug ARO:3000677 ! virginiamycin S2
relationship: confers_resistance_to_drug ARO:3000678 ! vernamycin B-gamma
relationship: confers_resistance_to_drug ARO:3000679 ! vernamycin C
relationship: confers_resistance_to_drug ARO:3000680 ! patricin A
relationship: confers_resistance_to_drug ARO:3000681 ! patricin B
relationship: confers_resistance_to_drug ARO:3000682 ! ostreogrycin B3
relationship: confers_resistance_to_drug ARO:3000867 ! oleandomycin
synonym: "Erm34" EXACT []

[Term]
id: ARO:3000601
name: Erm(38)
namespace: antibiotic_resistance
def: "ErmD confers MLSb phenotype." [PMID:16127056]
is_a: ARO:3000560 ! Erm 23S ribosomal RNA methyltransferase
relationship: confers_resistance_to_drug ARO:0000006 ! erythromycin
relationship: confers_resistance_to_drug ARO:0000027 ! roxithromycin
relationship: confers_resistance_to_drug ARO:0000046 ! lincomycin
relationship: confers_resistance_to_drug ARO:0000057 ! telithromycin
relationship: confers_resistance_to_drug ARO:0000065 ! clarithromycin
relationship: confers_resistance_to_drug ARO:0000066 ! clindamycin
relationship: confers_resistance_to_drug ARO:3000145 ! tylosin
relationship: confers_resistance_to_drug ARO:3000156 ! spiramycin
relationship: confers_resistance_to_drug ARO:3000158 ! azithromycin
relationship: confers_resistance_to_drug ARO:3000176 ! dirithromycin
relationship: confers_resistance_to_drug ARO:3000583 ! pristinamycin IA
relationship: confers_resistance_to_drug ARO:3000584 ! quinupristin
relationship: confers_resistance_to_drug ARO:3000669 ! pristinamycin IIA
relationship: confers_resistance_to_drug ARO:3000672 ! madumycin II
relationship: confers_resistance_to_drug ARO:3000673 ! griseoviridin
relationship: confers_resistance_to_drug ARO:3000674 ! dalfopristin
relationship: confers_resistance_to_drug ARO:3000675 ! pristinamycin IB
relationship: confers_resistance_to_drug ARO:3000677 ! virginiamycin S2
relationship: confers_resistance_to_drug ARO:3000678 ! vernamycin B-gamma
relationship: confers_resistance_to_drug ARO:3000679 ! vernamycin C
relationship: confers_resistance_to_drug ARO:3000680 ! patricin A
relationship: confers_resistance_to_drug ARO:3000681 ! patricin B
relationship: confers_resistance_to_drug ARO:3000682 ! ostreogrycin B3
relationship: confers_resistance_to_drug ARO:3000867 ! oleandomycin
synonym: "Erm38" EXACT []

[Term]
id: ARO:3000602
name: Erm(39)
namespace: antibiotic_resistance
def: "ErmD confers MLSb phenotype." [PMID:15590712]
is_a: ARO:3000560 ! Erm 23S ribosomal RNA methyltransferase
relationship: confers_resistance_to_drug ARO:0000006 ! erythromycin
relationship: confers_resistance_to_drug ARO:0000027 ! roxithromycin
relationship: confers_resistance_to_drug ARO:0000046 ! lincomycin
relationship: confers_resistance_to_drug ARO:0000057 ! telithromycin
relationship: confers_resistance_to_drug ARO:0000065 ! clarithromycin
relationship: confers_resistance_to_drug ARO:0000066 ! clindamycin
relationship: confers_resistance_to_drug ARO:3000145 ! tylosin
relationship: confers_resistance_to_drug ARO:3000156 ! spiramycin
relationship: confers_resistance_to_drug ARO:3000158 ! azithromycin
relationship: confers_resistance_to_drug ARO:3000176 ! dirithromycin
relationship: confers_resistance_to_drug ARO:3000583 ! pristinamycin IA
relationship: confers_resistance_to_drug ARO:3000584 ! quinupristin
relationship: confers_resistance_to_drug ARO:3000669 ! pristinamycin IIA
relationship: confers_resistance_to_drug ARO:3000672 ! madumycin II
relationship: confers_resistance_to_drug ARO:3000673 ! griseoviridin
relationship: confers_resistance_to_drug ARO:3000674 ! dalfopristin
relationship: confers_resistance_to_drug ARO:3000675 ! pristinamycin IB
relationship: confers_resistance_to_drug ARO:3000677 ! virginiamycin S2
relationship: confers_resistance_to_drug ARO:3000678 ! vernamycin B-gamma
relationship: confers_resistance_to_drug ARO:3000679 ! vernamycin C
relationship: confers_resistance_to_drug ARO:3000680 ! patricin A
relationship: confers_resistance_to_drug ARO:3000681 ! patricin B
relationship: confers_resistance_to_drug ARO:3000682 ! ostreogrycin B3
relationship: confers_resistance_to_drug ARO:3000867 ! oleandomycin
synonym: "Erm39" EXACT []

[Term]
id: ARO:3000603
name: Erm(41)
namespace: antibiotic_resistance
def: "Erm41 confers MLSb phenotype." [PMID:27244062]
is_a: ARO:3000560 ! Erm 23S ribosomal RNA methyltransferase
relationship: confers_resistance_to_drug ARO:0000006 ! erythromycin
relationship: confers_resistance_to_drug ARO:0000027 ! roxithromycin
relationship: confers_resistance_to_drug ARO:0000046 ! lincomycin
relationship: confers_resistance_to_drug ARO:0000057 ! telithromycin
relationship: confers_resistance_to_drug ARO:0000065 ! clarithromycin
relationship: confers_resistance_to_drug ARO:0000066 ! clindamycin
relationship: confers_resistance_to_drug ARO:3000145 ! tylosin
relationship: confers_resistance_to_drug ARO:3000156 ! spiramycin
relationship: confers_resistance_to_drug ARO:3000158 ! azithromycin
relationship: confers_resistance_to_drug ARO:3000176 ! dirithromycin
relationship: confers_resistance_to_drug ARO:3000583 ! pristinamycin IA
relationship: confers_resistance_to_drug ARO:3000584 ! quinupristin
relationship: confers_resistance_to_drug ARO:3000669 ! pristinamycin IIA
relationship: confers_resistance_to_drug ARO:3000672 ! madumycin II
relationship: confers_resistance_to_drug ARO:3000673 ! griseoviridin
relationship: confers_resistance_to_drug ARO:3000674 ! dalfopristin
relationship: confers_resistance_to_drug ARO:3000675 ! pristinamycin IB
relationship: confers_resistance_to_drug ARO:3000677 ! virginiamycin S2
relationship: confers_resistance_to_drug ARO:3000678 ! vernamycin B-gamma
relationship: confers_resistance_to_drug ARO:3000679 ! vernamycin C
relationship: confers_resistance_to_drug ARO:3000680 ! patricin A
relationship: confers_resistance_to_drug ARO:3000681 ! patricin B
relationship: confers_resistance_to_drug ARO:3000682 ! ostreogrycin B3
relationship: confers_resistance_to_drug ARO:3000867 ! oleandomycin
synonym: "Erm41" EXACT []

[Term]
id: ARO:3000604
name: Erm(35)
namespace: antibiotic_resistance
def: "ErmD confers MLSb phenotype." [PMID:1804017]
is_a: ARO:3000560 ! Erm 23S ribosomal RNA methyltransferase
relationship: confers_resistance_to_drug ARO:0000006 ! erythromycin
relationship: confers_resistance_to_drug ARO:0000027 ! roxithromycin
relationship: confers_resistance_to_drug ARO:0000046 ! lincomycin
relationship: confers_resistance_to_drug ARO:0000057 ! telithromycin
relationship: confers_resistance_to_drug ARO:0000065 ! clarithromycin
relationship: confers_resistance_to_drug ARO:0000066 ! clindamycin
relationship: confers_resistance_to_drug ARO:3000145 ! tylosin
relationship: confers_resistance_to_drug ARO:3000156 ! spiramycin
relationship: confers_resistance_to_drug ARO:3000158 ! azithromycin
relationship: confers_resistance_to_drug ARO:3000176 ! dirithromycin
relationship: confers_resistance_to_drug ARO:3000583 ! pristinamycin IA
relationship: confers_resistance_to_drug ARO:3000584 ! quinupristin
relationship: confers_resistance_to_drug ARO:3000669 ! pristinamycin IIA
relationship: confers_resistance_to_drug ARO:3000672 ! madumycin II
relationship: confers_resistance_to_drug ARO:3000673 ! griseoviridin
relationship: confers_resistance_to_drug ARO:3000674 ! dalfopristin
relationship: confers_resistance_to_drug ARO:3000675 ! pristinamycin IB
relationship: confers_resistance_to_drug ARO:3000677 ! virginiamycin S2
relationship: confers_resistance_to_drug ARO:3000678 ! vernamycin B-gamma
relationship: confers_resistance_to_drug ARO:3000679 ! vernamycin C
relationship: confers_resistance_to_drug ARO:3000680 ! patricin A
relationship: confers_resistance_to_drug ARO:3000681 ! patricin B
relationship: confers_resistance_to_drug ARO:3000682 ! ostreogrycin B3
relationship: confers_resistance_to_drug ARO:3000867 ! oleandomycin
synonym: "Erm35" EXACT []

[Term]
id: ARO:3000605
name: Erm(36)
namespace: antibiotic_resistance
def: "ErmD confers MLSb phenotype." [PMID:12177341]
is_a: ARO:3000560 ! Erm 23S ribosomal RNA methyltransferase
relationship: confers_resistance_to_drug ARO:0000006 ! erythromycin
relationship: confers_resistance_to_drug ARO:0000027 ! roxithromycin
relationship: confers_resistance_to_drug ARO:0000046 ! lincomycin
relationship: confers_resistance_to_drug ARO:0000057 ! telithromycin
relationship: confers_resistance_to_drug ARO:0000065 ! clarithromycin
relationship: confers_resistance_to_drug ARO:0000066 ! clindamycin
relationship: confers_resistance_to_drug ARO:3000145 ! tylosin
relationship: confers_resistance_to_drug ARO:3000156 ! spiramycin
relationship: confers_resistance_to_drug ARO:3000158 ! azithromycin
relationship: confers_resistance_to_drug ARO:3000176 ! dirithromycin
relationship: confers_resistance_to_drug ARO:3000583 ! pristinamycin IA
relationship: confers_resistance_to_drug ARO:3000584 ! quinupristin
relationship: confers_resistance_to_drug ARO:3000669 ! pristinamycin IIA
relationship: confers_resistance_to_drug ARO:3000672 ! madumycin II
relationship: confers_resistance_to_drug ARO:3000673 ! griseoviridin
relationship: confers_resistance_to_drug ARO:3000674 ! dalfopristin
relationship: confers_resistance_to_drug ARO:3000675 ! pristinamycin IB
relationship: confers_resistance_to_drug ARO:3000677 ! virginiamycin S2
relationship: confers_resistance_to_drug ARO:3000678 ! vernamycin B-gamma
relationship: confers_resistance_to_drug ARO:3000679 ! vernamycin C
relationship: confers_resistance_to_drug ARO:3000680 ! patricin A
relationship: confers_resistance_to_drug ARO:3000681 ! patricin B
relationship: confers_resistance_to_drug ARO:3000682 ! ostreogrycin B3
relationship: confers_resistance_to_drug ARO:3000867 ! oleandomycin
synonym: "Erm36" EXACT []

[Term]
id: ARO:3000606
name: FEZ-1
namespace: antibiotic_resistance
def: "FEZ-1 is an Ambler class B MBL; subclass B3 first isolated from Legionella gormanii.  It has activity against a broad range of beta-lactams and is only active with two Zn(II) ions in the active site." [PMID:18563261, PMID:12507470]
is_a: ARO:3004211 ! FEZ beta-lactamase

[Term]
id: ARO:3000610
name: gene detected by antibiotic resistance screening microarray
namespace: antibiotic_resistance
def: "Many genes involved in antibiotic resistance are mobile and microarray probes for these genes can thus provide positive results for any number of organisms. CARD stores the coding sequences of genes targeted by the probe sets of available antibiotic resistance microarrays." [PMID:20356716, PMID:20035807]
is_a: ARO:3000000 ! determinant of antibiotic resistance

[Term]
id: ARO:3000614
name: mefE
namespace: antibiotic_resistance
def: "mefE is a proton motive efflux pump in Streptococcus pneumoniae that confers resistance to macrolides. It is found on the same operon as mefA and the ABC-efflux pump mel." [PMID:16189099]
is_a: ARO:3000747 ! mef

[Term]
id: ARO:3000615
name: mefA
namespace: antibiotic_resistance
def: "mefA is a motive efflux pump in Streptococcus pneumoniae that confers resistance to macrolides. It is found on the same operon as mefE and the ABC-efflux pump mel." [PMID:16189099]
is_a: ARO:3000747 ! mef

[Term]
id: ARO:3000616
name: mel
namespace: antibiotic_resistance
def: "Mel, a homolog of MsrA, is an ABC-F subfamily protein associated with macrolide resistance. It is expressed on the same operon as mefA and mefE, both MFS-type efflux proteins that confer macrolide resistance." [PMID:23114767, PMID:16189099, PMID:22137270]
is_a: ARO:3004471 ! msr-type ABC-F protein
relationship: confers_resistance_to ARO:0000026 ! streptogramin antibiotic
relationship: confers_resistance_to_drug ARO:0000006 ! erythromycin
relationship: confers_resistance_to_drug ARO:0000057 ! telithromycin
synonym: "msr(D)" EXACT []
synonym: "msrD" EXACT []

[Term]
id: ARO:3000617
name: mecA
namespace: antibiotic_resistance
def: "A foreign PBP2a acquired by lateral gene transfer that able to perform peptidoglycan synthesis in the presence of beta-lactams." [PMID:18718557, PMID:12389036, PMID:6563036, PMID:2708325, PMID:27547406, PMID:21636525, PMID:21931689, PMID:15226303, PMID:3878127]
is_a: ARO:3001208 ! methicillin resistant PBP2
relationship: confers_resistance_to_drug ARO:0000015 ! methicillin
synonym: "PBP2A" EXACT []

[Term]
id: ARO:3000619
name: fluoroquinolone resistant parC
namespace: antibiotic_resistance
def: "ParC is a subunit of topoisomerase IV, which decatenates and relaxes DNA to allow access to genes for transcription or translation. Point mutations in ParC prevent fluoroquinolone antibiotics from inhibiting DNA synthesis, and confer low-level resistance. Higher-level resistance results from both gyrA and parC mutations." [PMID:8913454, PMID:18471102, PMID:9293187]
is_a: ARO:3000274 ! antibiotic resistant DNA topoisomerase subunit parC
is_a: ARO:3000452 ! fluoroquinolone resistant DNA topoisomerase
relationship: confers_resistance_to ARO:0000001 ! fluoroquinolone antibiotic
relationship: derives_from ARO:3000735 ! fluoroquinolone sensitive parC

[Term]
id: ARO:3000620
name: adeL
namespace: antibiotic_resistance
def: "AdeL is a regulator of AdeFGH in Acinetobacter baumannii. AdeL mutations are associated with AdeFGH overexpression and multidrug resistance." [PMID:20696879]
is_a: ARO:3000451 ! protein(s) and two-component regulatory system modulating antibiotic efflux
relationship: regulates ARO:3000771 ! AdeFGH

[Term]
id: ARO:3000621
name: PC1 beta-lactamase (blaZ)
namespace: antibiotic_resistance
def: "The blaZ beta-lactamase is found in Bacillus subtilis and Staphylococcus aureus." [PMID:17986343, PMID:6793593]
is_a: ARO:3004197 ! blaZ beta-lactamase
relationship: part_of ARO:3000262 ! bla operon
xref: PDB:3BLM

[Term]
id: ARO:3000622
name: colistin A
namespace: antibiotic_resistance
def: "Colistin A, or polymyxin E1, has a 6-octanoic acid lipid tail. Polymyxins disrupt the cell membrane of Gram-negative bacteria." [PMID:20818945, PMID:19157746]
is_a: ARO:0000067 ! colistin
synonym: "polymyxin E1" EXACT []
xref: PubChem:202195

[Term]
id: ARO:3000624
name: colistin B
namespace: antibiotic_resistance
def: "Colistin B, or polymyxin E2, has a 6-heptanoic acid lipid tail. Polymyxins disrupt the cell membrane of Gram-negative bacteria." [PMID:20818945, PMID:19157746]
is_a: ARO:0000067 ! colistin
synonym: "polymyxin E2" EXACT []
xref: PubChem:25138298

[Term]
id: ARO:3000625
name: polymyxin B1
namespace: antibiotic_resistance
def: "Polymyxin B1 is in the family of polymyxin lipopeptides with a 6-methyloctanoic acid acyl group. These antibiotics disrupt the cell membrane of Gram-negative bacteria." [PMID:11330807]
is_a: ARO:3000454 ! polymyxin B
xref: PubChem:199402

[Term]
id: ARO:3000626
name: polymyxin B2
namespace: antibiotic_resistance
def: "Polymyxin B2 is in the family of polymyxin lipopeptides with a 6-methylheptanoic acid acyl group. These antibiotics disrupt the cell membrane of Gram-negative bacteria." [PMID:11330807]
is_a: ARO:3000454 ! polymyxin B
xref: PubChem:11982455

[Term]
id: ARO:3000627
name: polymyxin B3
namespace: antibiotic_resistance
def: "Polymyxin B3 is in the family of polymyxin lipopeptides with an octanoic acid acyl group. These antibiotics disrupt the cell membrane of Gram-negative bacteria." [PMID:11330807]
is_a: ARO:3000454 ! polymyxin B
xref: PubChem:46883542

[Term]
id: ARO:3000628
name: polymyxin B4
namespace: antibiotic_resistance
def: "Polymyxin B4 is in the family of polymyxin lipopeptides with a heptanoic acid acyl group. These antibiotics disrupt the cell membrane of Gram-negative bacteria." [PMID:11330807]
is_a: ARO:3000454 ! polymyxin B
xref: PubChem:46883543

[Term]
id: ARO:3000629
name: bacitracin A
namespace: antibiotic_resistance
def: "Bacitracin A is the primary component of bacitracin. It contains many uncommon amino acids and interferes with bacterial cell wall synthesis." [PMID:6752975]
is_a: ARO:0000041 ! bacitracin
xref: PubChem:10909430

[Term]
id: ARO:3000630
name: bacitracin B
namespace: antibiotic_resistance
def: "Bacitracin B is a component of bacitracin, an antibiotic mixture that interferes with bacterial cell wall synthesis. It differs from Bacitracin A with a valine instead of an isoleucine in its peptide." [PMID:6752975]
is_a: ARO:0000041 ! bacitracin
xref: PubChem:121232829

[Term]
id: ARO:3000631
name: bacitracin F
namespace: antibiotic_resistance
def: "Bacitracin F is a component of bacitracin, an antibiotic mixture that interferes with bacterial cell wall synthesis. It is formed when the thiazoline ring of bacitracin A is oxidatively deaminated." [PMID:6752975]
is_a: ARO:0000041 ! bacitracin
xref: PubChem:3082210

[Term]
id: ARO:3000632
name: benzylpenicillin
namespace: antibiotic_resistance
def: "Benzylpenicillin, commonly referred to as penicillin G, is effective against both Gram-positive and Gram-negative bacteria. It is unstable in acid." [PMID:4610013]
is_a: ARO:3000008 ! penam
synonym: "Penicillin G" EXACT []
synonym: "benzopenicillin" EXACT []
xref: PubChem:5904

[Term]
id: ARO:3000633
name: phenoxymethylpenicillin
namespace: antibiotic_resistance
def: "Phenoxymethylpenicillin, or penicillin V, is a penicillin derivative that is acid stable but less active than benzylpenicillin (penicillin G)." [PMID:3924086]
is_a: ARO:3000008 ! penam
synonym: "penicillin V" EXACT []
synonym: "phenomycilline" EXACT []
synonym: "phenopenicillin" EXACT []
xref: PubChem:6869

[Term]
id: ARO:3000634
name: propicillin
namespace: antibiotic_resistance
def: "Propicillin is an orally taken penicillin derivative that has high absorption but poor activity." [PMID:3588519, PMID:14056922]
is_a: ARO:3000008 ! penam
synonym: "levopropicillin" EXACT []
xref: PubChem:92879

[Term]
id: ARO:3000635
name: dicloxacillin
namespace: antibiotic_resistance
def: "Dicloxacillin is a penicillin derivative that has an extra chlorine atom in comparison to cloxacillin. While more active than cloxacillin, its high affinity for serum protein reduces its activity in human serum in vitro." [PMID:3588519, PMID:3764352]
is_a: ARO:3000008 ! penam
synonym: "dicloxacilin" EXACT []
synonym: "dicloxacycline" EXACT []
xref: PubChem:18381

[Term]
id: ARO:3000636
name: flucloxacillin
namespace: antibiotic_resistance
def: "Flucloxacillin is similar to cloxacillin, with an extra additional fluorine atom." [PMID:3588519]
is_a: ARO:3000008 ! penam
synonym: "floxacillin" EXACT []
synonym: "floxapen" EXACT []
xref: PubChem:21319

[Term]
id: ARO:3000637
name: ampicillin
namespace: antibiotic_resistance
def: "Ampicillin is a penicillin derivative that is highly acid stable, with its activity similar to benzylpenicillin." [PMID:44765, PMID:3224398]
is_a: ARO:3000008 ! penam
synonym: "AMP" EXACT []
synonym: "Principen" EXACT []
synonym: "ampicillin acid" EXACT []
xref: PubChem:6249

[Term]
id: ARO:3000638
name: azlocillin
namespace: antibiotic_resistance
def: "Azlocillin is a semisynthetic derivative of penicillin that is notably active against Ps. aeruginosa and other Gram-negative bacteria." [PMID:6369480]
is_a: ARO:3000008 ! penam
synonym: "AZL" EXACT []
xref: PubChem:6479523

[Term]
id: ARO:3000639
name: mezlocillin
namespace: antibiotic_resistance
def: "Mezlocillin is a penicillin derivative taken parenterally." [PMID:6369480]
is_a: ARO:3000008 ! penam
synonym: "mezlin" EXACT []
synonym: "mezlocillin" EXACT []
xref: PubChem:656511

[Term]
id: ARO:3000640
name: doripenem
namespace: antibiotic_resistance
def: "Doripenem is a carbapenem with a broad range of activity against Gram-positive and Gram-negative bacteria, and along with meropenem, it is the most active beta-lactam antibiotic against Pseudomonas aeruginosa. It inhibits bacterial cell wall synthesis." [PMID:15047550, PMID:16307551]
is_a: ARO:0000020 ! carbapenem
synonym: "doribax" EXACT []
xref: PubChem:73303

[Term]
id: ARO:3000641
name: cefalexin
namespace: antibiotic_resistance
def: "Cefalexin is a cephalosporin antibiotic that causes filamentation. It is resistant to staphylococcal beta-lactamase, but degraded by enterobacterial beta-lactamases." [PMID:4559812]
is_a: ARO:0000032 ! cephalosporin
synonym: "LEX" EXACT []
synonym: "cephalexin" EXACT []
xref: PubChem:27447

[Term]
id: ARO:3000642
name: cefadroxil
namespace: antibiotic_resistance
def: "Cefadroxil, or p-hydroxycephalexin, is an cephalosporin antibiotic similar to cefalexin." [PMID:3542485]
is_a: ARO:0000032 ! cephalosporin
synonym: "CFR" EXACT []
synonym: "p-hydroxycephalexin" EXACT []
xref: PubChem:47965

[Term]
id: ARO:3000643
name: cefotiam
namespace: antibiotic_resistance
def: "Cefotiam is a cephalosporin antibiotic with similar activity to cefuroxime but more active against enterobacteria. It is consumed orally as the prodrug cefotiam hexetil." [PMID:18611654]
is_a: ARO:0000032 ! cephalosporin
synonym: "cefotiamum" EXACT []
xref: PubChem:43708

[Term]
id: ARO:3000644
name: cefaclor
namespace: antibiotic_resistance
def: "Cefaclor is a semisynthetic cephalosporin derived from cephalexin. It has broad-spectrum antibiotic activity." [PMID:10435677]
is_a: ARO:0000032 ! cephalosporin
synonym: "CEC" EXACT []
synonym: "ceclor" EXACT []
synonym: "cephaclor" EXACT []
xref: PubChem:51039

[Term]
id: ARO:3000645
name: cefotaxime
namespace: antibiotic_resistance
def: "Cefotaxime is a semisynthetic cephalosporin taken parenterally. It is resistant to most beta-lactamases and active against Gram-negative rods and cocci due to its aminothiazoyl and methoximino functional groups." [PMID:2083516]
is_a: ARO:0000032 ! cephalosporin
synonym: "CTX" EXACT []
synonym: "cefotaxime acid" EXACT []
xref: PubChem:5742673

[Term]
id: ARO:3000646
name: cefixime
namespace: antibiotic_resistance
def: "Cefixime is a cephalosporin resistant to most beta-lactamases. It is active against many enterobacteria, but activity against staphylococci is poor." [PMID:2684593]
is_a: ARO:0000032 ! cephalosporin
synonym: "CFM" EXACT []
synonym: "necopen" EXACT []
xref: PubChem:5362065

[Term]
id: ARO:3000647
name: cefpodoxime
namespace: antibiotic_resistance
def: "Cefpodoxime is a semisynthetic cephalosporin that acts similarly to cefotaxime with broad-spectrum activity. It is stable to many plasmid-mediated beta-lactamses. Cefpodoxime is consumed as the prodrug cefpodoxime proxetil." [PMID:1280571, PMID:18611588]
is_a: ARO:0000032 ! cephalosporin
synonym: "CPD" EXACT []
xref: PubChem:6335986

[Term]
id: ARO:3000648
name: ceftibuten
namespace: antibiotic_resistance
def: "Ceftibuten is a semisynthetic cephalosporin active against Gram-negative bacilli. It is resistant against many plasmid-mediated beta-lactamases." [PMID:9296244, PMID:7520858]
is_a: ARO:0000032 ! cephalosporin
synonym: "CTB" EXACT []
synonym: "Cedax" EXACT []
xref: PubChem:5282242

[Term]
id: ARO:3000649
name: cefditoren
namespace: antibiotic_resistance
def: "Cefditoren is a semisynthetic cephalosporin active against staphylococci, streptococci, and and most enterobacteria. It is resistant to staphylococcal and most enterobacterial beta-lactamases, and is usually taken as the prodrug cefditoren pivoxil." [PMID:7813385]
is_a: ARO:0000032 ! cephalosporin
synonym: "CDN" EXACT []
xref: PubChem:9571074

[Term]
id: ARO:3000650
name: cefdinir
namespace: antibiotic_resistance
def: "Cefdinir is similar to cefixime with a modified side-chain at its 7-amino position. It also shares similar activity with cefixime but is more active against staphylococci. It has also be shown to enhance phagocytosis." [PMID:8026155]
is_a: ARO:0000032 ! cephalosporin
synonym: "CDR" EXACT []
xref: PubChem:6915944

[Term]
id: ARO:3000651
name: ceftaroline
namespace: antibiotic_resistance
def: "Ceftaroline is a novel cephalosporin active against methicillin resistant Staphylococcus aureus. Like other cephalosporins it binds penicillin-binding proteins to inhibit cell wall synthesis. It strongly binds with PBP2a, associated with methicillin resistance. It is taken orally as the prodrug ceftaroline fosamil." [PMID:21467022, PMID:27721280, PMID:18827379]
is_a: ARO:0000032 ! cephalosporin
synonym: "CPT" EXACT []
synonym: "T91825" EXACT []
xref: PubChem:9852982

[Term]
id: ARO:3000652
name: isepamicin
namespace: antibiotic_resistance
def: "A semi-synthetic derivative of gentamicin B (hydroxyamino propionyl genamicin B). It is modified to combat microbial inactivation and has a slightly larger spectrum of activity compared to other aminoglycosides, including Ser marcescens, Enterobacteria, and K pneumoniae." [PMID:8622111]
is_a: ARO:0000016 ! aminoglycoside antibiotic
synonym: "isepamicine" EXACT []
synonym: "isepamicinum" EXACT []
xref: PubChem:3037209

[Term]
id: ARO:3000653
name: G418
namespace: antibiotic_resistance
def: "A gentamicin class aminoglycoside antibiotic often used in mammalian cell culture work as a selectable marker for the neo cassette (APH3')." [PMID:6378088, PMID:4007271]
is_a: ARO:0000016 ! aminoglycoside antibiotic
synonym: "geneticin" EXACT []
xref: PubChem:123865

[Term]
id: ARO:3000654
name: arbekacin
namespace: antibiotic_resistance
def: "A synthetic derivative (1-N-(4-amino-2-hydroxybutyryl) of dibekacin used in Japan. It is active against methicillin-resistant Staph. aureus and shows synergy with ampicillin when treating gentamicin and vancomycin resistant enterocci." [PMID:10858356, PMID:7559197]
is_a: ARO:0000016 ! aminoglycoside antibiotic
synonym: "habekacin" EXACT []
synonym: "haberacin" EXACT []
xref: PubChem:68682

[Term]
id: ARO:3000655
name: gentamicin B
namespace: antibiotic_resistance
def: "Gentamicin B is a semisynthetic aminoglycoside antibacterial." [PMID:9872733]
is_a: ARO:0000016 ! aminoglycoside antibiotic
synonym: "betamicin" EXACT []
xref: PubChem:11754987

[Term]
id: ARO:3000656
name: AcrS
namespace: antibiotic_resistance
def: "AcrS is a repressor of the AcrAB efflux complex and is associated with the expression of AcrEF. AcrS is believed to regulate a switch between AcrAB and AcrEF efflux." [PMID:18567659]
is_a: ARO:3000451 ! protein(s) and two-component regulatory system modulating antibiotic efflux
relationship: part_of ARO:3004083 ! AcrEF-TolC confers resistance to ciprofloxacin
relationship: regulates ARO:3000384 ! AcrAB-TolC
relationship: regulates ARO:3000503 ! AcrEF-TolC
synonym: "ECK3251" EXACT []
synonym: "JW3232" EXACT []
synonym: "envR" EXACT []
synonym: "yhdK" EXACT []

[Term]
id: ARO:3000657
name: paromomycin
namespace: antibiotic_resistance
def: "An aminoglycoside antibiotic used for the treatment of parasitic infections. It is similar to neomycin sharing a similar spectrum of activity, but its hydroxyl group at the 6'-position instead of an amino group makes it resistant to AAC(6') modifying enzymes." [PMID:11083628, PMID:8182014]
is_a: ARO:0000016 ! aminoglycoside antibiotic
synonym: "Gabbomycin" EXACT []
synonym: "Humagel" EXACT []
synonym: "Humatin" EXACT []
synonym: "aminosidin" EXACT []
synonym: "aminosidine" EXACT []
synonym: "catenulin" EXACT []
synonym: "crestomycin" EXACT []
synonym: "estomycin" EXACT []
synonym: "hydroxymycin" EXACT []
synonym: "monomycin A" EXACT []
synonym: "neomycin E" EXACT []
synonym: "paucimycin" EXACT []
xref: PubChem:165580

[Term]
id: ARO:3000658
name: lividomycin
namespace: antibiotic_resistance
def: "Lividomycins are aminoglycosidic antibiotics produced by Streptomyces lividus. They contain 2-amino-2,3-dideoxy-D-glucose." [PMID:4586150, PMID:5091208]
is_a: ARO:0000016 ! aminoglycoside antibiotic

[Term]
id: ARO:3000659
name: gatifloxacin
namespace: antibiotic_resistance
def: "Gatifloxacin is an 8-methoxy, 7-piperazinyl, 6-fluoroquinolone that can be taken orally or by intravenous administration. It is active against most Gram-positive and Gram-negative bacteria, but inactive against non-fermenting Gram-negative rods including Pseudomonas aeruginosa." [PMID:8522459]
is_a: ARO:0000001 ! fluoroquinolone antibiotic
synonym: "AM-1155" EXACT []
synonym: "Tequin" EXACT []
xref: PubChem:5379

[Term]
id: ARO:3000660
name: lomefloxacin
namespace: antibiotic_resistance
def: "Lomefloxacin is a difluoropiperazinyl quinolone, sharing similar activities with other fluoroquinolones. It is used to treat urinary tract infections. Relative to other fluoroquinolones, it has a longer half life and has higher serum concentrations." [PMID:8394795]
is_a: ARO:0000001 ! fluoroquinolone antibiotic
xref: PubChem:3948

[Term]
id: ARO:3000661
name: nalidixic acid
namespace: antibiotic_resistance
def: "Nalidixic acid is a quinolone derivative of naphthyridine active against many enterobacteria, but ineffective against Ps aeruginosa, Gram-positive bacteria, and anaerobes. Acquired resistance is common in nalidixic acid treatments." [PMID:18159374]
is_a: ARO:0000001 ! fluoroquinolone antibiotic
synonym: "nalidixin" EXACT []
xref: PubChem:4421

[Term]
id: ARO:3000662
name: norfloxacin
namespace: antibiotic_resistance
def: "Norfloxacin is a 6-fluoro, 7-piperazinyl quinolone with a wide range of activity against Gram-negative bacteria. It is inactive against most anaerobes." [PMID:3908074]
is_a: ARO:0000001 ! fluoroquinolone antibiotic
xref: PubChem:4539

[Term]
id: ARO:3000663
name: ofloxacin
namespace: antibiotic_resistance
def: "Ofloxacin is a 6-fluoro, 7-piperazinyl quinolone with a methyl-substituted oxazine ring. It has a broad spectrum of activity including many enterobacteria and mycoplasma but most anaerobes are resistant." [PMID:18159374, PMID:3028966, PMID:1611900]
is_a: ARO:0000001 ! fluoroquinolone antibiotic
synonym: "Tarivid" EXACT []
synonym: "floxin" EXACT []
xref: PubChem:4583

[Term]
id: ARO:3000664
name: trovafloxacin
namespace: antibiotic_resistance
def: "Trovafloxacin is a trifluoroquinalone with a broad spectrum of activity that acts by inhibiting the uncoiling of supercoiled DNA. While potent against many Gram-positive and Gram-negative bacteria, it is less active against pseudomonads and Cl. difficile. It is usually taken as the prodrug trovafloxacin mesylate or alatrofloxacin mesylate for oral or intravenous administration, respectively." []
is_a: ARO:0000001 ! fluoroquinolone antibiotic
synonym: "Trovan" EXACT []
synonym: "alatrofloxacin" EXACT []
xref: PubChem:62959

[Term]
id: ARO:3000665
name: grepafloxacin
namespace: antibiotic_resistance
def: "Grepafloxacin is a broad-spectrum antibacterial quinoline. It is no longer taken due to its high toxicity." [PMID:15992094, PMID:18159374]
is_a: ARO:0000001 ! fluoroquinolone antibiotic
synonym: "Raxar" EXACT []
xref: PubChem:72474

[Term]
id: ARO:3000666
name: sparfloxacin
namespace: antibiotic_resistance
def: "Sparfloxacin is a dimethylpiperazinyl difluoroquinolone that acts by inhibiting DNA gyrase. It is active against aerobic Gram-positive and Gram-negative bacteria, as well as some mycobacteria. It has moderate activity against some anaerobes." [PMID:1317145]
is_a: ARO:0000001 ! fluoroquinolone antibiotic
synonym: "Zagam" EXACT []
xref: PubChem:60464

[Term]
id: ARO:3000667
name: demeclocycline
namespace: antibiotic_resistance
def: "Demeclocycline is a tetracycline analog with 7-chloro and 6-methyl groups. Due to its fast absorption and slow excretion, it maintains higher effective blood levels compared to other tetracyclines." [PMID:194065]
is_a: ARO:3000050 ! tetracycline antibiotic
synonym: "DMCTC" EXACT []
synonym: "declomycin" EXACT []
xref: PubChem:54680690

[Term]
id: ARO:3000668
name: oxytetracycline
namespace: antibiotic_resistance
def: "Oxytetracycline is a derivative of tetracycline with a 5-hydroxyl group. Its activity is similar to other tetracyclines." [PMID:11381101]
is_a: ARO:3000050 ! tetracycline antibiotic
xref: PubChem:54675779

[Term]
id: ARO:3000669
name: pristinamycin IIA
namespace: antibiotic_resistance
def: "Pristinamycin IIA is a streptogramin A antibiotic." [PMID:15700955]
is_a: ARO:0000034 ! streptogramin A antibiotic
synonym: "mikamycin A" EXACT []
synonym: "virginiamycin M1" EXACT []
xref: PubChem:46936184

[Term]
id: ARO:3000670
name: pleuromutilin antibiotic
namespace: antibiotic_resistance
def: "Pleuromutilins are natural fungal products that target bacterial protein translation by binding the the 23S rRNA, blocking the ribosome P site at the 50S subunit. They are mostly used for agriculture and veterinary purposes." [PMID:11555289, PMID:20112168, PMID:931799, PMID:17360517, PMID:16569865, PMID:15554968]
is_a: ARO:1000003 ! antibiotic molecule

[Term]
id: ARO:3000671
name: tiamulin
namespace: antibiotic_resistance
def: "Tiamulin is a pleuromutilin derivative currently used in veterinary medicine. It binds to the 23 rRNA of the 50S ribosomal subunit to inhibit protein translation." [PMID:20112168, PMID:11555289, PMID:15554968, PMID:19362093]
is_a: ARO:3000670 ! pleuromutilin antibiotic
xref: PubChem:656958

[Term]
id: ARO:3000672
name: madumycin II
namespace: antibiotic_resistance
def: "Madumycin II is a streptogramin A antibiotic." [PMID:15700955]
is_a: ARO:0000034 ! streptogramin A antibiotic
synonym: "A2315A" EXACT []
synonym: "madumicin II" EXACT []
xref: PubChem:6441077

[Term]
id: ARO:3000673
name: griseoviridin
namespace: antibiotic_resistance
def: "Griseoviridin is a streptogramin A antibiotic." [PMID:15700955]
is_a: ARO:0000034 ! streptogramin A antibiotic
xref: PubChem:6441064

[Term]
id: ARO:3000674
name: dalfopristin
namespace: antibiotic_resistance
def: "Dalfopristin is a water-soluble semi-synthetic derivative of pristinamycin IIA. It is produced by Streptomyces pristinaespiralis and is used in combination with quinupristin in a 7:3 ratio. Both work together to inhibit protein synthesis, and is active against Gram-positive bacteria." [PMID:15700955]
is_a: ARO:0000034 ! streptogramin A antibiotic
xref: PubChem:6323289

[Term]
id: ARO:3000675
name: pristinamycin IB
namespace: antibiotic_resistance
def: "Pristinamycin IB is a class B streptogramin similar to pristinamycin IA, the former containing a N-methyl-4-(methylamino)phenylalanine instead of a N-methyl-4-(dimethylamino)phenylalanine in its class A streptogramin counterpart (one less methyl group)." [PMID:15700955]
is_a: ARO:0000050 ! streptogramin B antibiotic
synonym: "efepristin" EXACT []
synonym: "vernamycin B beta" EXACT []
xref: PubChem:443309

[Term]
id: ARO:3000676
name: H-NS
namespace: antibiotic_resistance
def: "H-NS is a histone-like protein involved in global gene regulation in Gram-negative bacteria. It is a repressor of the membrane fusion protein genes acrE, mdtE, and emrK as well as nearby genes of many RND-type multidrug exporters." [PMID:14973023]
is_a: ARO:3000451 ! protein(s) and two-component regulatory system modulating antibiotic efflux
relationship: regulates ARO:3000373 ! EmrKY-TolC
relationship: regulates ARO:3000503 ! AcrEF-TolC
relationship: regulates ARO:3000788 ! MdtEF-TolC
relationship: regulates ARO:3004083 ! AcrEF-TolC confers resistance to ciprofloxacin
synonym: "hns" EXACT []

[Term]
id: ARO:3000677
name: virginiamycin S2
namespace: antibiotic_resistance
def: "Virginiamycin S2 is a streptogramin B antibiotic." [PMID:15700955]
is_a: ARO:0000050 ! streptogramin B antibiotic
xref: PubChem:101826968

[Term]
id: ARO:3000678
name: vernamycin B-gamma
namespace: antibiotic_resistance
def: "Vernamycin B-gamma is a class B streptogramin derived from virginiamycin S1." [PMID:15700955]
is_a: ARO:0000050 ! streptogramin B antibiotic
synonym: "pristinamycin IC" EXACT []
xref: PubChem:443310

[Term]
id: ARO:3000679
name: vernamycin C
namespace: antibiotic_resistance
def: "Vernamycin C is a streptogramin B antibiotic." [PMID:15700955]
is_a: ARO:0000050 ! streptogramin B antibiotic
xref: PubChem:90478435

[Term]
id: ARO:3000680
name: patricin A
namespace: antibiotic_resistance
def: "Patricin A is a streptogramin B antibiotic." [PMID:15700955]
is_a: ARO:0000050 ! streptogramin B antibiotic

[Term]
id: ARO:3000681
name: patricin B
namespace: antibiotic_resistance
def: "Patricin B is a streptogramin B antibiotic." [PMID:15700955]
is_a: ARO:0000050 ! streptogramin B antibiotic

[Term]
id: ARO:3000682
name: ostreogrycin B3
namespace: antibiotic_resistance
def: "Ostreogrycin B3 is a derivative of pristinamycin IA, with an additional 3-hydroxy group on its 4-oxopipecolic acid." [PMID:15700955]
is_a: ARO:0000050 ! streptogramin B antibiotic
xref: PubChem:71751769

[Term]
id: ARO:3000683
name: sulfacetamide
namespace: antibiotic_resistance
def: "Sulfacetamide is a very soluable sulfonamide antibiotic previously used to treat urinary tract infections. Its relatively low activity and toxicity to those with Stevens-Johnson syndrome have reduced its use and availability." [PMID:8133250]
is_a: ARO:3000282 ! sulfonamide antibiotic
xref: PubChem:5320

[Term]
id: ARO:3000684
name: mafenide
namespace: antibiotic_resistance
def: "Mafenide is a sulfonamide used topically for treating burns." [PMID:4948236]
is_a: ARO:3000282 ! sulfonamide antibiotic
synonym: "ambamide" EXACT []
synonym: "maphenide" EXACT []
synonym: "sulfamylon" EXACT []
xref: PubChem:3998

[Term]
id: ARO:3000685
name: arylomycin
namespace: antibiotic_resistance
def: "Arylomycins are lipopeptide antibiotics, sharing a lipohexapeptide with a C-terminal tripeptide macrolide and varying by the length of its alkyl chains." [PMID:21545107]
is_a: ARO:3000035 ! lipopeptide antibiotic
xref: PubChem:54586211

[Term]
id: ARO:3000686
name: thiostrepton
namespace: antibiotic_resistance
def: "Thiostrepton is a cyclic peptide active against Gram-positive bacteria. It is produced by streptomyces bacteria." [PMID:5409975]
is_a: ARO:3000053 ! peptide antibiotic
synonym: "bryamycin" EXACT []
synonym: "thiactin" EXACT []
xref: PubChem:16129666

[Term]
id: ARO:3000687
name: moenomycin
namespace: antibiotic_resistance
def: "Moemomycin antibiotics are phosphoglycolipids that contain a 3-phosphoglyceric acid, often used as a mixture. They inhibit petidoglycan glycosyltransferases to prevent bacterial cell wall biosynthesis." [PMID:17117848, PMID:20730219]
is_a: ARO:3000035 ! lipopeptide antibiotic
synonym: "Flavomycin" EXACT []
synonym: "Flavophospholipol" EXACT []
synonym: "bambermycin" EXACT []

[Term]
id: ARO:3000688
name: furazolidone
namespace: antibiotic_resistance
def: "Furazolidone is a nitrofuran antibiotic that is a non-ionic synthetic compound. It is taken orally and is active against many enteric pathogens. Furazolidone also has antiprotozoal activity and acts by inhibiting monoamine oxidase." [PMID:3514312]
is_a: ARO:3004116 ! nitrofuran antibiotic
synonym: "furazolidine" EXACT []
synonym: "furoxone" EXACT []
synonym: "nitrofurazolidone" EXACT []
xref: PubChem:5323714

[Term]
id: ARO:3000689
name: metronidazole
namespace: antibiotic_resistance
def: "Metronidazole is a nitroimidazole that is active against anaerobic bacteria and protozoa. It is not effective against aerobic bacteria. Nitroimidazoles act by oxidizing DNA causing strand breaks and cell death." [PMID:8444678]
is_a: ARO:3004115 ! nitroimidazole antibiotic
synonym: "Flagyl" EXACT []
synonym: "metronidazol" EXACT []
xref: PubChem:4173

[Term]
id: ARO:3000690
name: bleomycinic acid
namespace: antibiotic_resistance
def: "Bleomycinic acid is a glycopeptide antibiotic produced by Streptomyces verticillus taken as a mixture of bleomycins. It induces stand breaks in bacterial nucleic acids." [PMID:15700963]
is_a: ARO:0000053 ! bleomycin
xref: PubChem:2410

[Term]
id: ARO:3000691
name: bleomycin A2
namespace: antibiotic_resistance
def: "Bleomycin A2 is a glycopeptide antibiotic produced by Streptomyces verticillus taken as a mixture of bleomycins. It induces stand breaks in bacterial nucleic acids." [PMID:15700963]
is_a: ARO:0000053 ! bleomycin
xref: PubChem:5460769

[Term]
id: ARO:3000692
name: bleomycin B2
namespace: antibiotic_resistance
def: "Bleomycin B2 is a glycopeptide antibiotic produced by Streptomyces verticillus taken as a mixture of bleomycins. It induces stand breaks in bacterial nucleic acids." [PMID:15700963]
is_a: ARO:0000053 ! bleomycin
xref: PubChem:5496540

[Term]
id: ARO:3000693
name: defensin
namespace: antibiotic_resistance
def: "Defensins are natural cationic peptides that have antibiotic properties. It is part of the innate immune system of plants and animals." [PMID:12949495]
is_a: ARO:3000053 ! peptide antibiotic
xref: PubChem:56841867

[Term]
id: ARO:3000694
name: magainin
namespace: antibiotic_resistance
def: "Magainins are antimicrobial peptides produced by amphibians skil cells as part of their innate immune system. It is active against a broad range of gram-negative and gram-positive bacteria, fungi and protozoa." [PMID:3277183]
is_a: ARO:3000053 ! peptide antibiotic
synonym: "megainin" EXACT []

[Term]
id: ARO:3000695
name: actinomycin
namespace: antibiotic_resistance
def: "Actinomycins are peptide antibiotics that interact with DNA. This prevents RNA synthesis, thus preventing the production of proteins vital to the cell." [PMID:2410919]
is_a: ARO:3000053 ! peptide antibiotic

[Term]
id: ARO:3000696
name: Dactinomycin
namespace: antibiotic_resistance
def: "Dactinomycin, also known as Actinomycin D, is a cyclic peptide antibiotic that interacts with DNA to inhibit RNA synthesis." [PMID:2410919]
is_a: ARO:3000695 ! actinomycin
synonym: "Actinomycin D" EXACT []
xref: PubChem:457193

[Term]
id: ARO:3000697
name: moenomycin A1
namespace: antibiotic_resistance
def: "Moenomycin A1 is a major component of moenomycin mixtures. It is produced by Streptomyces ghanaensis, S. bambergiensis, S. ederensis, and S. geysiriensis." [PMID:17117848]
is_a: ARO:3000687 ! moenomycin
xref: PubChem:15235578

[Term]
id: ARO:3000698
name: sulfasalazine
namespace: antibiotic_resistance
def: "Sulfasalazine is a derivative of the early sulfonamide sulfapyridine (salicylazosulfapyridine). It was developed to increase water solubility and is taken orally for ulcerative colitis." [PMID:22555]
is_a: ARO:3000282 ! sulfonamide antibiotic
synonym: "salicylazosulfapyridine" EXACT []
xref: PubChem:5339

[Term]
id: ARO:3000699
name: sulfamethizole
namespace: antibiotic_resistance
def: "Sulfamethizole is a short-acting sulfonamide that inhibits dihydropteroate synthetase." [PMID:2372557]
is_a: ARO:3000282 ! sulfonamide antibiotic
synonym: "Urolucosil" EXACT []
synonym: "sulfamethizol" EXACT []
synonym: "sulphamethizole" EXACT []
xref: PubChem:5328

[Term]
id: ARO:3000700
name: lividomycin A
namespace: antibiotic_resistance
def: "Lividomycin A is a pentasaccharide antibiotic which interferes with bacterial protein synthesis." [PMID:5092786, PMID:4586150]
is_a: ARO:3000658 ! lividomycin
xref: PubChem:72394

[Term]
id: ARO:3000701
name: lividomycin B
namespace: antibiotic_resistance
def: "Lividomycin B is a derivative of lividomycin A with a removed mannose group (demannosyllividomycin A). Livodomycins interfere with bacterial protein synthesis." [PMID:4586150, PMID:5034809]
is_a: ARO:3000658 ! lividomycin
xref: PubChem:46174031

[Term]
id: ARO:3000702
name: acrR
namespace: antibiotic_resistance
def: "AcrR is a repressor of the AcrAB-TolC multidrug efflux complex. AcrR mutations result in high level antibiotic resistance." [PMID:12121946]
is_a: ARO:3000219 ! mutant efflux regulatory protein conferring antibiotic resistance
is_a: ARO:3000451 ! protein(s) and two-component regulatory system modulating antibiotic efflux
relationship: regulates ARO:3000384 ! AcrAB-TolC

[Term]
id: ARO:3000704
name: cefalotin
namespace: antibiotic_resistance
def: "Cefalotin is a semisynthetic cephalosporin antibiotic activate against staphylococci. It is resistant to staphylococci beta-lactamases but hydrolyzed by enterobacterial beta-lactamases." [PMID:14251901, PMID:7571387]
is_a: ARO:0000032 ! cephalosporin
synonym: "CEF" EXACT []
synonym: "cephalothin" EXACT []
xref: PubChem:6024

[Term]
id: ARO:3000705
name: isopenicillin N
namespace: antibiotic_resistance
def: "Isopenicillin N is a natural penicillin derivative produced by Penicillium chrysogenum with activity similar to penicillin N." [PMID:4209314]
is_a: ARO:3000008 ! penam
xref: PubChem:440723

[Term]
id: ARO:3000706
name: penicillin N
namespace: antibiotic_resistance
def: "Penicillin N is a penicillin derivative produced by Cephalosporium acremonium." [PMID:4209314]
is_a: ARO:3000008 ! penam
xref: PubChem:71724

[Term]
id: ARO:3000707
name: antibiotic mixture
namespace: antibiotic_resistance
def: "Mixtures of antibiotics are commonly used clinically. These mixtures link to antibiotic molecules that are also listed in their respective families under antibiotic molecules. i.e. 'Gramicidin A' is part of the mixture 'gramicidin D', while 'Gramicidin A' is also a 'gramicidin', which is a 'peptide antibiotic'." []
is_a: ARO:1000003 ! antibiotic molecule

[Term]
id: ARO:3000708
name: antibiotic target
namespace: antibiotic_resistance
def: "Antibiotic targets are components of the bacterial cell usually unique to bacteria or significantly different from their eukaryotic counterparts to allow for selective antibacterial activity. Exceptions include antibiotics that are converted to an active form inside the bacterium. Resistance mechanisms may modify these targets to protect bacteria from the effects of antibiotics." []
is_a: ARO:1000001 ! process or component of antibiotic biology or chemistry

[Term]
id: ARO:3000709
name: cell wall synthesis enzyme targeted by antibiotic
namespace: antibiotic_resistance
def: "Cell wall biosynthesis provides bacteria with a layer of peptidoglycan that provides rigidity and protects the cell from lysis due to osmotic pressure. Cell wall structures vary significantly between Gram-positive and Gram-negative bacteria, while mycobacteria have a unique cell wall composition." [PMID:1436736]
is_a: ARO:3000708 ! antibiotic target

[Term]
id: ARO:3000710
name: cell membrane component targeted by antibiotic
namespace: antibiotic_resistance
def: "Interaction with the cell membrane phospholipids interferes with membrane permeability and integrity, leading to the leakage of cell contents. The outer membrane of Gram-negative bacteria is particularly sensitive." [PMID:4334683, PMID:8528769, PMID:17572379, PMID:20818945]
is_a: ARO:3000708 ! antibiotic target
relationship: targeted_by ARO:0000022 ! polymyxin antibiotic
relationship: targeted_by ARO:3000123 ! gramicidin
relationship: targeted_by_drug ARO:3000200 ! gramicidin S
relationship: targeted_by_drug ARO:3000222 ! gramicidin A
relationship: targeted_by_drug ARO:3000223 ! gramicidin B
relationship: targeted_by_drug ARO:3000224 ! gramicidin C
relationship: targeted_by_drug ARO:3000622 ! colistin A
relationship: targeted_by_drug ARO:3000624 ! colistin B
relationship: targeted_by_drug ARO:3000625 ! polymyxin B1
relationship: targeted_by_drug ARO:3000626 ! polymyxin B2
relationship: targeted_by_drug ARO:3000627 ! polymyxin B3
relationship: targeted_by_drug ARO:3000628 ! polymyxin B4
relationship: targeted_by_drug ARO:3000693 ! defensin
relationship: targeted_by_drug ARO:3000694 ! magainin

[Term]
id: ARO:3000711
name: protein synthesis machinery targeted by antibiotic
namespace: antibiotic_resistance
def: "Protein synthesis in bacteria is accomplished by cytosolic ribosomes that are structurally different from eukaryotic ribosomes, and thus a target for many antibiotics. By inhibiting ribosomal activity, either by directly binding to the ribosome or interacting with co-factors, antibiotics prevent protein synthesis." []
is_a: ARO:3000708 ! antibiotic target

[Term]
id: ARO:3000712
name: nucleic acid synthesis machinery targeted by antibiotic
namespace: antibiotic_resistance
def: "Bacterial DNA and RNA synthesis includes many enzymes unique to bacteria that are targeted by antibiotics." [PMID:22458504]
is_a: ARO:3000708 ! antibiotic target

[Term]
id: ARO:3000713
name: nucleic acid targeted by antibiotic
namespace: antibiotic_resistance
def: "Nucleic acids can also be targeted by antibiotics. These drugs are usually converted to an active form by enzymes unique to bacteria to prevent toxicity to the host." [PMID:15685195]
is_a: ARO:3000708 ! antibiotic target

[Term]
id: ARO:3000714
name: folate synthesis enzyme targeted by antibiotic
namespace: antibiotic_resistance
def: "Enzymes in the folate synthesis pathway are targeted by two main classes of antibiotics: sulfonamides and diaminopyrimidines. Inhibition of these enzymes block the production of key precursors for nucleotides and amino acids." [PMID:4387360]
is_a: ARO:3000708 ! antibiotic target

[Term]
id: ARO:3000715
name: isoprenoid synthesis enzyme targeted by antibiotic
namespace: antibiotic_resistance
def: "Enzymes in this pathway generate important precursors for macromolecules. While eukaryotes and prokaryotes both synthesize isoprenoids, many bacteria and notably mycobacteria use an alternative pathway that is targeted by antibiotics." [PMID:16321944, PMID:17430177]
is_a: ARO:3000708 ! antibiotic target

[Term]
id: ARO:3000716
name: mycolic acid synthesis enzyme targeted by antibiotic
namespace: antibiotic_resistance
def: "Mycolic acids are produced by mycobacteria. These fatty acids are required for the construction of cell walls. Enzymes that are targeted by antibiotics include synthases, elongases, and dehydrogenases." [PMID:1656850, PMID:8143118]
is_a: ARO:3000708 ! antibiotic target
relationship: targeted_by_drug ARO:3000520 ! isoniazid

[Term]
id: ARO:3000717
name: antibiotic sensitive signal peptidase I
namespace: antibiotic_resistance
def: "Signal peptidase I is a bacterial signal peptidase that cleaves signal peptides from translated proteins. These signal peptides direct proteins to their destination, and then must be cleaved in order to function." [PMID:15173160, PMID:21189343, PMID:7023361]
is_a: ARO:3000708 ! antibiotic target
relationship: targeted_by_drug ARO:3000685 ! arylomycin

[Term]
id: ARO:3000718
name: marR
namespace: antibiotic_resistance
def: "MarR is a repressor of the mar operon marRAB, thus regulating the expression of marA, the activator of multidrug efflux pump AcrAB." [PMID:12027588, PMID:9333027]
is_a: ARO:3000219 ! mutant efflux regulatory protein conferring antibiotic resistance
is_a: ARO:3000451 ! protein(s) and two-component regulatory system modulating antibiotic efflux
relationship: regulates ARO:3000384 ! AcrAB-TolC

[Term]
id: ARO:3000719
name: bacitracin sensitive isoprenyl pyrophosphate
namespace: antibiotic_resistance
def: "Isoprepnyl pyrophosphate removes a phosphate group that is added from the peptidoglycan subunit to permit its transfer across the cell membrane. The phosphate group must be removed before its incorporation into peptidoglycan macromolecules." [PMID:18258256, PMID:6752975, PMID:4350651, PMID:4332017]
is_a: ARO:3000709 ! cell wall synthesis enzyme targeted by antibiotic
relationship: targeted_by ARO:0000041 ! bacitracin
relationship: targeted_by_drug ARO:3000629 ! bacitracin A
relationship: targeted_by_drug ARO:3000630 ! bacitracin B
relationship: targeted_by_drug ARO:3000631 ! bacitracin F

[Term]
id: ARO:3000720
name: acyl-D-alanyl-D-alanine
namespace: antibiotic_resistance
def: "The acyl-D-alanyl-D-alanine group is found at the terminal end of the pentapeptide chains of peptidoglycan subunits. Antibiotics that bind to this group block the addition of subunits, inhibiting peptidoglycan synthesis. This group is most accessible in Gram-postive bacteria." [PMID:18258256]
is_a: ARO:3000721 ! cell wall component targeted by antibiotic
relationship: targeted_by_drug ARO:0000028 ! vancomycin
relationship: targeted_by_drug ARO:0000029 ! teicoplanin
relationship: targeted_by_drug ARO:3000022 ! ristocetin
relationship: targeted_by_drug ARO:3000117 ! antibiotic A47934
relationship: targeted_by_drug ARO:3000120 ! balhimycin
relationship: targeted_by_drug ARO:3000184 ! chloroeremomycin
relationship: targeted_by_drug ARO:3000189 ! oritavancin
relationship: targeted_by_drug ARO:3000466 ! dalbavancin
relationship: targeted_by_drug ARO:3000488 ! telavancin
relationship: targeted_by_drug ARO:3000525 ! antibiotic A40926
relationship: targeted_by_drug ARO:3000767 ! avoparcin

[Term]
id: ARO:3000721
name: cell wall component targeted by antibiotic
namespace: antibiotic_resistance
def: "The cell wall is unique to bacteria and provides rigidity and protects the cell from lysis due to osmotic pressure. Its characteristic component is peptidoglycan, though cell wall structures vary significantly between Gram-positive and Gram-negative bacteria, as well as mycobacteria." [PMID:4568761]
is_a: ARO:3000708 ! antibiotic target

[Term]
id: ARO:3000722
name: cycloserine sensitive alanine racemase
namespace: antibiotic_resistance
def: "Alanine racemase converts the natural L-alanine to the D-alanine required in the pentapeptide chains in peptidoglycan. It is found in both Gram-positive and Gram-negative bacteria." [PMID:4555420, PMID:19748470]
is_a: ARO:3000709 ! cell wall synthesis enzyme targeted by antibiotic
relationship: targeted_by_drug ARO:3000760 ! cycloserine

[Term]
id: ARO:3000723
name: cycloserine sensitive D-alanine synthetase
namespace: antibiotic_resistance
def: "D-Alanine synthetase joins two D-alanines before their addition to the pentapeptide chains of peptidoglycan. It is found in both Gram-positive and Gram-negative bacteria." [PMID:14479178]
is_a: ARO:3000709 ! cell wall synthesis enzyme targeted by antibiotic
relationship: targeted_by_drug ARO:3000760 ! cycloserine

[Term]
id: ARO:3000724
name: fosfomycin sensitive pyruvyl transferase (murA)
namespace: antibiotic_resistance
def: "Pyruvyl transferase is responsible for the conversion of N-acetylglucosamine (NAG) to N-acetylmuramic acid (NAMA). NAMA is a part of the macromolecular backbone of peptidoglycans. Pyruvyl transferase is found in both Gram-positive and Gram-negative bacteria." [PMID:4605290]
is_a: ARO:3000709 ! cell wall synthesis enzyme targeted by antibiotic
relationship: targeted_by_drug ARO:0000025 ! fosfomycin

[Term]
id: ARO:3000725
name: antibiotic sensitive arabinosyltransferase
namespace: antibiotic_resistance
def: "Arabinosyl transferases allow for the polymerization of arabinose to form arabinan. Arabanan is required for formation of mycobacterial cell walls." [PMID:18174142, PMID:19596878]
is_a: ARO:3000709 ! cell wall synthesis enzyme targeted by antibiotic
relationship: targeted_by_drug ARO:3000497 ! ethambutol

[Term]
id: ARO:3000726
name: pentaglycyl bridge
namespace: antibiotic_resistance
def: "The pentaglycyl bridge is part of Gram-positive peptidoglycan, allowing the formation of a thick and rigid cell wall." [PMID:18258256]
is_a: ARO:3000721 ! cell wall component targeted by antibiotic
relationship: targeted_by_drug ARO:3000189 ! oritavancin

[Term]
id: ARO:3000727
name: 50S ribosomal subunit
namespace: antibiotic_resistance
def: "The larger of two ribosomal subunits that make up the 70S bacterial ribosome." [PMID:16257828, PMID:10445875]
is_a: ARO:3000711 ! protein synthesis machinery targeted by antibiotic
relationship: targeted_by ARO:0000000 ! macrolide antibiotic

[Term]
id: ARO:3000728
name: 30S ribosomal subunit
namespace: antibiotic_resistance
def: "The smaller of two ribosomal subunits that make up the 70S bacterial ribosome." [PMID:15755955]
is_a: ARO:3000711 ! protein synthesis machinery targeted by antibiotic
relationship: targeted_by ARO:0000042 ! glycylcycline

[Term]
id: ARO:3000729
name: ribosomal complex
namespace: antibiotic_resistance
def: "The ribosomal complex can be targeted by antibiotics that stabilize the entire complex and prevent further translation. These antibiotics target both subunits in the process of protein translation." [PMID:17515906, PMID:202460]
is_a: ARO:3000711 ! protein synthesis machinery targeted by antibiotic
relationship: targeted_by ARO:3000490 ! tuberactinomycin
relationship: targeted_by_drug ARO:0000018 ! viomycin

[Term]
id: ARO:3000730
name: elongation factor G
namespace: antibiotic_resistance
def: "Elongation factor G (EF-G) provides energy for the translocation step in protein synthesis. Antibiotics that target EF-G allow one round of translocation but prevent EF-G from dissociating from the ribosome-RNA complex." [PMID:9678602, PMID:17980694]
is_a: ARO:3000711 ! protein synthesis machinery targeted by antibiotic
relationship: targeted_by_drug ARO:3000759 ! fusidic acid

[Term]
id: ARO:3000731
name: elongation factor Tu
namespace: antibiotic_resistance
def: "Elongation factor Tu is required for peptide elongation in bacterial protein synthesis." [PMID:9678602, PMID:364475]
is_a: ARO:3000711 ! protein synthesis machinery targeted by antibiotic
relationship: targeted_by ARO:3001219 ! elfamycin antibiotic
relationship: targeted_by_drug ARO:3000586 ! pulvomycin
relationship: targeted_by_drug ARO:3001237 ! GE2270A
relationship: targeted_by_drug ARO:3001242 ! enacyloxin IIa
relationship: targeted_by_drug ARO:3001310 ! kirromycin-like antibiotics
relationship: targeted_by_drug ARO:3003414 ! LFF571
synonym: "EF-Tu" EXACT []

[Term]
id: ARO:3000732
name: antibiotic sensitive Isoleucyl-tRNA transferase
namespace: antibiotic_resistance
def: "Isoleucyl-tRNA transferase recognizes isoleucine codons and works with the ribosome to incorporate isoleucine amino acids into polypeptide chains. It can be targeted by antibiotics that have an analog of isoleucine through competitive inhibition." [PMID:7929087, PMID:5803296]
is_a: ARO:3000711 ! protein synthesis machinery targeted by antibiotic
relationship: targeted_by_drug ARO:3000554 ! mupirocin
synonym: "ileS" EXACT []

[Term]
id: ARO:3000733
name: fluoroquinolone sensitive gyrA
namespace: antibiotic_resistance
def: "DNA gyrase is responsible for DNA supercoiling and consists of two alpha and two beta subunits. Binding the alpha-subunit is sufficient to inhibit DNA supercoiling." [PMID:1657531, PMID:9293187]
is_a: ARO:3003254 ! antibiotic sensitive DNA topoisomerase subunit gyrA
relationship: targeted_by ARO:0000001 ! fluoroquinolone antibiotic
relationship: targeted_by_drug ARO:0000023 ! enoxacin
relationship: targeted_by_drug ARO:0000036 ! ciprofloxacin
relationship: targeted_by_drug ARO:0000071 ! levofloxacin
relationship: targeted_by_drug ARO:0000074 ! moxifloxacin
relationship: targeted_by_drug ARO:3000659 ! gatifloxacin
relationship: targeted_by_drug ARO:3000660 ! lomefloxacin
relationship: targeted_by_drug ARO:3000661 ! nalidixic acid
relationship: targeted_by_drug ARO:3000662 ! norfloxacin
relationship: targeted_by_drug ARO:3000663 ! ofloxacin
relationship: targeted_by_drug ARO:3000664 ! trovafloxacin
relationship: targeted_by_drug ARO:3000665 ! grepafloxacin
relationship: targeted_by_drug ARO:3000666 ! sparfloxacin
relationship: targeted_by_drug ARO:3000762 ! pefloxacin
relationship: targeted_by_drug ARO:3004010 ! cinoxacin
relationship: targeted_by_drug ARO:3004011 ! clinafloxacin
relationship: targeted_by_drug ARO:3004012 ! Clofazimine
relationship: targeted_by_drug ARO:3004013 ! fleroxacin
synonym: "gyrase A" EXACT []

[Term]
id: ARO:3000734
name: antibiotic sensitive DNA topoisomerase subunit gyrB
namespace: antibiotic_resistance
def: "DNA gyrase is responsible for DNA supercoiling and consists of two alpha and two beta subunits. Binding the beta-subunit is sufficient to inhibit DNA supercoiling." [PMID:1657531, PMID:9293187]
is_a: ARO:3000766 ! antibiotic sensitive topoisomerase subunit
relationship: targeted_by ARO:3000103 ! aminocoumarin antibiotic
relationship: targeted_by_drug ARO:3000111 ! novobiocin
relationship: targeted_by_drug ARO:3000132 ! clorobiocin
relationship: targeted_by_drug ARO:3000150 ! coumermycin A1
synonym: "gyrase B" EXACT []
synonym: "gyrase beta subunit" EXACT []
synonym: "gyrase subunit B" EXACT []

[Term]
id: ARO:3000735
name: fluoroquinolone sensitive parC
namespace: antibiotic_resistance
def: "subunit of the DNA topoisomerase IV sensitive to fluoroquinolone" [PMID:9293187]
is_a: ARO:3003256 ! antibiotic sensitive DNA topoisomerase subunit parC
relationship: targeted_by ARO:0000001 ! fluoroquinolone antibiotic
relationship: targeted_by_drug ARO:0000036 ! ciprofloxacin
relationship: targeted_by_drug ARO:0000071 ! levofloxacin
relationship: targeted_by_drug ARO:3000662 ! norfloxacin
relationship: targeted_by_drug ARO:3000663 ! ofloxacin
relationship: targeted_by_drug ARO:3000762 ! pefloxacin

[Term]
id: ARO:3000736
name: rho transcription terminator factor
namespace: antibiotic_resistance
def: "The rho transcription terminator factor moves along RNA as it is transcribed, unwinding the RNA from the DNA. It is also responsible for recognizing transcription termination pause sites, slowing down RNA polymerase and allowing mRNA to be released." [PMID:8466900, PMID:21326894]
is_a: ARO:3000712 ! nucleic acid synthesis machinery targeted by antibiotic
relationship: targeted_by_drug ARO:0000055 ! bicyclomycin

[Term]
id: ARO:3000737
name: rifamycin sensitive beta-subunit of RNA polymerase (rpoB)
namespace: antibiotic_resistance
def: "The beta-subunit of RNA polymerase is targeted as a complex. When blocked, RNA strand elongation cannot continue after the first few nucleotides." [PMID:15700959]
is_a: ARO:3003277 ! antibiotic sensitive beta-subunit of RNA polymerase (rpoB)
relationship: targeted_by ARO:3000157 ! rifamycin antibiotic
relationship: targeted_by_drug ARO:3000169 ! rifampin
relationship: targeted_by_drug ARO:3000517 ! rifaximin
relationship: targeted_by_drug ARO:3000530 ! rifabutin
relationship: targeted_by_drug ARO:3000534 ! rifapentine

[Term]
id: ARO:3000738
name: deoxyribonucleic acid
namespace: antibiotic_resistance
def: "Antibiotics can target DNA to cause strand breaks or prevent transcription. The activity of these antibiotics can be context dependent: some antibiotics are converted to an active form only in certain species, while others target DNA as it is being transcribed." [PMID:4941089, PMID:15685195, PMID:63969]
is_a: ARO:3000713 ! nucleic acid targeted by antibiotic
relationship: targeted_by ARO:0000053 ! bleomycin
relationship: targeted_by_drug ARO:0000075 ! nitrofurantoin
relationship: targeted_by_drug ARO:3000690 ! bleomycinic acid
relationship: targeted_by_drug ARO:3000691 ! bleomycin A2
relationship: targeted_by_drug ARO:3000692 ! bleomycin B2
synonym: "DNA" EXACT []

[Term]
id: ARO:3000739
name: RNA guanosine binding site
namespace: antibiotic_resistance
def: "RNA intron self-splicing action can be inhibited by antibiotics that target a G-binding site to compete with the guanosine cofactor." [PMID:7509881]
is_a: ARO:3000740 ! ribonucleic acid
relationship: targeted_by ARO:3000490 ! tuberactinomycin
relationship: targeted_by_drug ARO:0000018 ! viomycin

[Term]
id: ARO:3000740
name: ribonucleic acid
namespace: antibiotic_resistance
def: "Many types of ribonucleic acids (RNAs) are targeted by antibiotics, including mRNA templates and ribosomal RNA. Some antibiotics target all RNAs and cause strand breaks." [PMID:63969, PMID:15685195, PMID:7509881, PMID:1701259]
is_a: ARO:3000713 ! nucleic acid targeted by antibiotic
relationship: targeted_by ARO:0000053 ! bleomycin
relationship: targeted_by_drug ARO:3000690 ! bleomycinic acid
relationship: targeted_by_drug ARO:3000691 ! bleomycin A2
relationship: targeted_by_drug ARO:3000692 ! bleomycin B2
synonym: "RNA" EXACT []

[Term]
id: ARO:3000741
name: transcription complex DNA
namespace: antibiotic_resistance
def: "DNA in the transcriptional complex is partially unwound, allowing antibiotics to target exposed bases and prevent DNA transcription." [PMID:13948669, PMID:2410919]
is_a: ARO:3000738 ! deoxyribonucleic acid
relationship: targeted_by ARO:3000695 ! actinomycin
relationship: targeted_by_drug ARO:3000696 ! Dactinomycin

[Term]
id: ARO:3000742
name: anaerobe DNA
namespace: antibiotic_resistance
def: "DNA in anaerobes are targeted by antibiotics that are converted to an active form in the anaerobe environment. For nitroimidazoles, the antibiotic is reduced to a highly oxidative intermediate that causes DNA oxidation and double-stranded breaks." [PMID:8444678]
is_a: ARO:3000738 ! deoxyribonucleic acid
relationship: targeted_by_drug ARO:3000689 ! metronidazole

[Term]
id: ARO:3000743
name: 1-deoxy-D-xylulose 5-phosphate reductoisomerase
namespace: antibiotic_resistance
def: "This reductoisomerase is found in an alternate isoprenoid synthase pathway that is mevalonate independent. Isoprenoids are important precursors to many other macromolecules. This non-mevalonate pathway is used by plants and most bacteria, including mycobacteria, but not eukaryotes, allowing for selectivea action. Staphylococcus aureus and some other Gram-positive bacteria use a mevalonate-dependent pathway, and are resistant against 1-deoxy-D-xylose 5-phosphate reductoisomerase inhibitors." [PMID:16321944, PMID:17430177]
is_a: ARO:3000715 ! isoprenoid synthesis enzyme targeted by antibiotic
relationship: targeted_by_drug ARO:3000758 ! fosmidomycin

[Term]
id: ARO:3000744
name: antibiotic sensitive dihydropteroate synthase
namespace: antibiotic_resistance
def: "Dihydropteroate synthase catalyzes the conversion of p-aminobenzoic acid to dihydropteroic acid as part of the tetrahydrofolic acid biosynthetic pathway. Tetrahydrofolic acid is essential for folate synthesis, and a precursor of many nucleotides and amino acids. Inhibiting dihydropteroate leads to slow cell death, as bacteria can survive on existing folate storages for a few generations." [PMID:12111724]
is_a: ARO:3000714 ! folate synthesis enzyme targeted by antibiotic
relationship: targeted_by ARO:3000282 ! sulfonamide antibiotic
relationship: targeted_by ARO:3003401 ! sulfone antibiotic
relationship: targeted_by_drug ARO:3000324 ! sulfadiazine
relationship: targeted_by_drug ARO:3000325 ! sulfadimidine
relationship: targeted_by_drug ARO:3000327 ! sulfadoxine
relationship: targeted_by_drug ARO:3000329 ! sulfamethoxazole
relationship: targeted_by_drug ARO:3000330 ! sulfisoxazole
relationship: targeted_by_drug ARO:3000683 ! sulfacetamide
relationship: targeted_by_drug ARO:3000684 ! mafenide
relationship: targeted_by_drug ARO:3000698 ! sulfasalazine
relationship: targeted_by_drug ARO:3000699 ! sulfamethizole
relationship: targeted_by_drug ARO:3003412 ! dapsone

[Term]
id: ARO:3000745
name: antibiotic sensitive dihydrofolate reductase
namespace: antibiotic_resistance
def: "Dihydrofolate reductase synthesizes the co-enzyme tetrahydrofolic acid, which is also an essential precursor in the de novo synthesis of the DNA nucleotide thymidine." [PMID:12781525]
is_a: ARO:3000714 ! folate synthesis enzyme targeted by antibiotic
relationship: targeted_by ARO:3000171 ! diaminopyrimidine antibiotic
relationship: targeted_by_drug ARO:3000188 ! trimethoprim
relationship: targeted_by_drug ARO:3000269 ! brodimoprim
relationship: targeted_by_drug ARO:3000284 ! tetroxoprim
relationship: targeted_by_drug ARO:3000337 ! iclaprim
synonym: "FolA" EXACT []

[Term]
id: ARO:3000746
name: mepR
namespace: antibiotic_resistance
def: "MepR is an upstream repressor of MepA in Staphylococcus aureus. It is part of the mepRAB operon." [PMID:15855507, PMID:15855508, PMID:16569840]
is_a: ARO:3000451 ! protein(s) and two-component regulatory system modulating antibiotic efflux
relationship: regulates ARO:3000026 ! mepA

[Term]
id: ARO:3000747
name: mef
namespace: antibiotic_resistance
def: "Mef efflux pumps are MFS-type transporters that confer macrolide resistance in Streptococcus pneumoniae." [PMID:16189099]
is_a: ARO:0010002 ! major facilitator superfamily (MFS) antibiotic efflux pump
relationship: confers_resistance_to ARO:0000000 ! macrolide antibiotic

[Term]
id: ARO:3000748
name: subunit of efflux pump conferring antibiotic resistance
namespace: antibiotic_resistance
def: "Subunits of efflux proteins that pump antibiotic out of a cell to confer resistance." []
is_a: ARO:3000159 ! efflux pump complex or subunit conferring antibiotic resistance

[Term]
id: ARO:3000749
name: beta-lactam sensitive penicillin-binding protein
namespace: antibiotic_resistance
def: "Penicillin-binding proteins (PBPs) are responsible for transpeptidation, joining subunits to form peptidoglycan. They are numbered according to descending molecular weight, and may vary between species. These numbers represent the PBPs of E. coli. Inhibition of the larger PBPs responsible for transpeptidation (1-3) are lethal. Smaller PBPs (4-6) are involed in carboxypeptidation; inhibition of these is non-lethal." [PMID:3055170]
is_a: ARO:3000709 ! cell wall synthesis enzyme targeted by antibiotic
relationship: targeted_by ARO:0000044 ! cephamycin
relationship: targeted_by ARO:3000007 ! beta-lactam antibiotic
relationship: targeted_by_drug ARO:0000008 ! cefoxitin
relationship: targeted_by_drug ARO:0000011 ! cloxacillin
relationship: targeted_by_drug ARO:0000015 ! methicillin
relationship: targeted_by_drug ARO:0000043 ! carbenicillin
relationship: targeted_by_drug ARO:0000054 ! penicillin
relationship: targeted_by_drug ARO:0000056 ! oxacillin
relationship: targeted_by_drug ARO:0000058 ! cefazolin
relationship: targeted_by_drug ARO:0000059 ! cefepime
relationship: targeted_by_drug ARO:0000060 ! ceftazidime
relationship: targeted_by_drug ARO:0000061 ! ceftobiprole
relationship: targeted_by_drug ARO:0000062 ! ceftriaxone
relationship: targeted_by_drug ARO:0000063 ! cefuroxime
relationship: targeted_by_drug ARO:0000064 ! amoxicillin
relationship: targeted_by_drug ARO:0000070 ! ertapenem
relationship: targeted_by_drug ARO:0000073 ! meropenem
relationship: targeted_by_drug ARO:0000078 ! piperacillin
relationship: targeted_by_drug ARO:3000170 ! imipenem
relationship: targeted_by_drug ARO:3000550 ! aztreonam
relationship: targeted_by_drug ARO:3000632 ! benzylpenicillin
relationship: targeted_by_drug ARO:3000633 ! phenoxymethylpenicillin
relationship: targeted_by_drug ARO:3000634 ! propicillin
relationship: targeted_by_drug ARO:3000635 ! dicloxacillin
relationship: targeted_by_drug ARO:3000636 ! flucloxacillin
relationship: targeted_by_drug ARO:3000637 ! ampicillin
relationship: targeted_by_drug ARO:3000638 ! azlocillin
relationship: targeted_by_drug ARO:3000639 ! mezlocillin
relationship: targeted_by_drug ARO:3000640 ! doripenem
relationship: targeted_by_drug ARO:3000641 ! cefalexin
relationship: targeted_by_drug ARO:3000642 ! cefadroxil
relationship: targeted_by_drug ARO:3000643 ! cefotiam
relationship: targeted_by_drug ARO:3000644 ! cefaclor
relationship: targeted_by_drug ARO:3000645 ! cefotaxime
relationship: targeted_by_drug ARO:3000646 ! cefixime
relationship: targeted_by_drug ARO:3000647 ! cefpodoxime
relationship: targeted_by_drug ARO:3000648 ! ceftibuten
relationship: targeted_by_drug ARO:3000649 ! cefditoren
relationship: targeted_by_drug ARO:3000650 ! cefdinir
relationship: targeted_by_drug ARO:3000651 ! ceftaroline
relationship: targeted_by_drug ARO:3000704 ! cefalotin
relationship: targeted_by_drug ARO:3000705 ! isopenicillin N
relationship: targeted_by_drug ARO:3000706 ! penicillin N
relationship: targeted_by_drug ARO:3000761 ! mecillinam
relationship: targeted_by_drug ARO:3004001 ! cefmetazole
relationship: targeted_by_drug ARO:3004002 ! cefonicid
relationship: targeted_by_drug ARO:3004005 ! cefprozil
relationship: targeted_by_drug ARO:3004006 ! ceftiofur
relationship: targeted_by_drug ARO:3004007 ! ceftizoxime
relationship: targeted_by_drug ARO:3004008 ! cephapirin
relationship: targeted_by_drug ARO:3004009 ! cefradine
relationship: targeted_by_drug ARO:3004016 ! loracarbef
relationship: targeted_by_drug ARO:3004017 ! moxalactam

[Term]
id: ARO:3000750
name: protein of two-component regulatory system modulating antibiotic efflux
namespace: antibiotic_resistance
def: "A protein, either a histidine kinase or a response regulator, that is part of a two-component regulatory system that directly or indirectly change rates of antibiotic efflux." []
is_a: ARO:3000451 ! protein(s) and two-component regulatory system modulating antibiotic efflux

[Term]
id: ARO:3000751
name: determinant of resistance to peptide antibiotics
namespace: antibiotic_resistance
def: "Enzymes, other proteins or other gene products shown clinically to confer resistance to peptide antibiotics." []
is_a: ARO:3000000 ! determinant of antibiotic resistance
relationship: confers_resistance_to ARO:3000053 ! peptide antibiotic

[Term]
id: ARO:3000753
name: abeM
namespace: antibiotic_resistance
def: "AbeM is an multidrug efflux pump found in Acinetobacter baumannii." [PMID:16189122]
is_a: ARO:3000112 ! multidrug and toxic compound extrusion (MATE) transporter
relationship: confers_resistance_to ARO:0000001 ! fluoroquinolone antibiotic
relationship: confers_resistance_to ARO:3000870 ! triclosan
relationship: confers_resistance_to_drug ARO:0000036 ! ciprofloxacin
relationship: confers_resistance_to_drug ARO:0000045 ! acriflavine
relationship: confers_resistance_to_drug ARO:3000662 ! norfloxacin
relationship: confers_resistance_to_drug ARO:3000663 ! ofloxacin

[Term]
id: ARO:3000754
name: antibiotic sensitive peptidyl transferase (23S rRNA)
namespace: antibiotic_resistance
def: "The bacterial 23S rRNA, at the P site of the 50S subunit, has peptidyl transferase activity and is responsible for peptide synthesis and elongation." [PMID:10445875, PMID:16569865, PMID:16257828]
is_a: ARO:3000740 ! ribonucleic acid
relationship: part_of ARO:3000727 ! 50S ribosomal subunit
relationship: targeted_by ARO:0000017 ! lincosamide antibiotic
relationship: targeted_by ARO:0000026 ! streptogramin antibiotic
relationship: targeted_by ARO:0000034 ! streptogramin A antibiotic
relationship: targeted_by ARO:3000387 ! phenicol antibiotic
relationship: targeted_by ARO:3000670 ! pleuromutilin antibiotic
relationship: targeted_by_drug ARO:0000046 ! lincomycin
relationship: targeted_by_drug ARO:0000066 ! clindamycin
relationship: targeted_by_drug ARO:3000382 ! azidamfenicol
relationship: targeted_by_drug ARO:3000385 ! chloramphenicol
relationship: targeted_by_drug ARO:3000456 ! thiamphenicol
relationship: targeted_by_drug ARO:3000461 ! florfenicol
relationship: targeted_by_drug ARO:3000583 ! pristinamycin IA
relationship: targeted_by_drug ARO:3000584 ! quinupristin
relationship: targeted_by_drug ARO:3000669 ! pristinamycin IIA
relationship: targeted_by_drug ARO:3000672 ! madumycin II
relationship: targeted_by_drug ARO:3000673 ! griseoviridin
relationship: targeted_by_drug ARO:3000674 ! dalfopristin
relationship: targeted_by_drug ARO:3000675 ! pristinamycin IB
relationship: targeted_by_drug ARO:3000677 ! virginiamycin S2
relationship: targeted_by_drug ARO:3000678 ! vernamycin B-gamma
relationship: targeted_by_drug ARO:3000679 ! vernamycin C
relationship: targeted_by_drug ARO:3000680 ! patricin A
relationship: targeted_by_drug ARO:3000681 ! patricin B
relationship: targeted_by_drug ARO:3000682 ! ostreogrycin B3

[Term]
id: ARO:3000755
name: antibiotic sensitive 16S rRNA
namespace: antibiotic_resistance
def: "The 16S rRNA of the 30S ribosomal subunit helps to stabilize the aminoacyl-tRNAs for pairing with the mRNA codons. Some antibiotics (aminoglycosides) that target the 16S rRNA lead to mRNA misreading as well as premature termination. Other antibiotics (tetracyclines) that target the 16S rRNA prevent incoming charged-tRNAs from binding to the ribosome's A-site, stopping elongation." [PMID:9662506]
is_a: ARO:3000740 ! ribonucleic acid
relationship: part_of ARO:3000728 ! 30S ribosomal subunit
relationship: targeted_by ARO:0000016 ! aminoglycoside antibiotic
relationship: targeted_by ARO:3000050 ! tetracycline antibiotic
relationship: targeted_by_drug ARO:0000003 ! astromicin
relationship: targeted_by_drug ARO:0000005 ! neomycin
relationship: targeted_by_drug ARO:0000007 ! dibekacin
relationship: targeted_by_drug ARO:0000012 ! streptothricin
relationship: targeted_by_drug ARO:0000013 ! amikacin
relationship: targeted_by_drug ARO:0000014 ! gentamicin C
relationship: targeted_by_drug ARO:0000021 ! ribostamycin
relationship: targeted_by_drug ARO:0000024 ! butirosin
relationship: targeted_by_drug ARO:0000030 ! tigecycline
relationship: targeted_by_drug ARO:0000035 ! sisomicin
relationship: targeted_by_drug ARO:0000037 ! apramycin
relationship: targeted_by_drug ARO:0000038 ! netilmicin
relationship: targeted_by_drug ARO:0000039 ! spectinomycin
relationship: targeted_by_drug ARO:0000040 ! streptomycin
relationship: targeted_by_drug ARO:0000049 ! kanamycin A
relationship: targeted_by_drug ARO:0000051 ! tetracycline
relationship: targeted_by_drug ARO:0000052 ! tobramycin
relationship: targeted_by_drug ARO:0000069 ! doxycycline
relationship: targeted_by_drug ARO:3000119 ! edeine
relationship: targeted_by_drug ARO:3000152 ! minocycline
relationship: targeted_by_drug ARO:3000214 ! hygromycin B
relationship: targeted_by_drug ARO:3000528 ! chlortetracycline
relationship: targeted_by_drug ARO:3000652 ! isepamicin
relationship: targeted_by_drug ARO:3000653 ! G418
relationship: targeted_by_drug ARO:3000654 ! arbekacin
relationship: targeted_by_drug ARO:3000655 ! gentamicin B
relationship: targeted_by_drug ARO:3000657 ! paromomycin
relationship: targeted_by_drug ARO:3000658 ! lividomycin
relationship: targeted_by_drug ARO:3000667 ! demeclocycline
relationship: targeted_by_drug ARO:3000668 ! oxytetracycline

[Term]
id: ARO:3000756
name: 30S ribosomal subunit P-site
namespace: antibiotic_resistance
def: "The P-site of the ribosome binds the peptidyl-tRNA with the growing polypeptide chain. Antibiotics that target the P-site block fMet-tRNA from entering, thus inhibiting peptide elongation." [PMID:15755955]
is_a: ARO:3000728 ! 30S ribosomal subunit
relationship: targeted_by ARO:3000119 ! edeine
relationship: targeted_by_drug ARO:0000047 ! puromycin
relationship: targeted_by_drug ARO:3000130 ! edeine A
relationship: targeted_by_drug ARO:3000134 ! edeine B
relationship: targeted_by_drug ARO:3000135 ! edeine D
relationship: targeted_by_drug ARO:3000136 ! edeine F

[Term]
id: ARO:3000757
name: 50S ribosomal subunit P-site
namespace: antibiotic_resistance
def: "The P-site of the ribosome binds the peptidyl-tRNA with the growing polypeptide chain, and is a common target for many antibiotics that inhibit the 50S ribosomal subunit. Some antibiotics (oxazolidinones) block the 50S subunit from interacting with the 30S subunit to prevent the formation of the ribosomal complex. Other antibiotics (thiostrepton) block the 50S subunit from interacting with elongation factors G and Tu (EF-G, Ef-Tu), preventing GTP-dependent reactions of peptidyl transferase, and translocation, respectively. Other antibiotics (macrolides) prevent protein translocation." [PMID:795651, PMID:15700955, PMID:15755955]
is_a: ARO:3000727 ! 50S ribosomal subunit
relationship: targeted_by ARO:0000050 ! streptogramin B antibiotic
relationship: targeted_by ARO:3000079 ! oxazolidinone antibiotic
relationship: targeted_by_drug ARO:0000006 ! erythromycin
relationship: targeted_by_drug ARO:0000027 ! roxithromycin
relationship: targeted_by_drug ARO:0000057 ! telithromycin
relationship: targeted_by_drug ARO:0000065 ! clarithromycin
relationship: targeted_by_drug ARO:0000072 ! linezolid
relationship: targeted_by_drug ARO:3000145 ! tylosin
relationship: targeted_by_drug ARO:3000156 ! spiramycin
relationship: targeted_by_drug ARO:3000158 ! azithromycin
relationship: targeted_by_drug ARO:3000176 ! dirithromycin
relationship: targeted_by_drug ARO:3000686 ! thiostrepton

[Term]
id: ARO:3000758
name: fosmidomycin
namespace: antibiotic_resistance
def: "Fosmidomycin is an inhibitor of 1-deoxy-D-xylulose 5-phosphate reductoisomerase, an enzyme in the non-mevalonate pathway for isoprenoid synthesis. It is active against enterobacteria, but not against Gram-positive bacteria or anaerobes." [PMID:10477522]
is_a: ARO:3000003 ! antibiotic without defined classification
xref: PubChem:572

[Term]
id: ARO:3000759
name: fusidic acid
namespace: antibiotic_resistance
def: "Fusidic acid is the only commercially available fusidane, a group of steroid-like antibiotics. It is most active against Gram-positive bacteria, and acts by inhibiting elongation factor G to  block protein synthesis." [PMID:7730233, PMID:17980694]
is_a: ARO:3000003 ! antibiotic without defined classification
synonym: "fucidin" EXACT []
xref: PubChem:3000226

[Term]
id: ARO:3000760
name: cycloserine
namespace: antibiotic_resistance
def: "Cycloserine is an anti-mycobacterial agent, and is active against enterobacteria, streptococci, M. tuberculosis, Staphylococcus aureus, and many Gram-negative and Gram-positive bacteria. It inhibits cell wall biosynthesis." [PMID:4555420, PMID:14479178]
is_a: ARO:3000003 ! antibiotic without defined classification
xref: PubChem:6234

[Term]
id: ARO:3000761
name: mecillinam
namespace: antibiotic_resistance
def: "Mecillinam is a broad-spectrum beta-lactam antibiotic that was semi-synthetically derived to have a different drug centre, being a 6-alpha-amidinopenicillanate instead of a 6-alpha-acylaminopenicillanate. Contrasting most beta-lactam drugs, mecillinam is most active against Gram-negative bacteria. It binds specifically to penicillin binding protein 2 (PBP2)." [PMID:6310995]
is_a: ARO:3000008 ! penam
synonym: "Selexid" EXACT []
synonym: "Selexidin" EXACT []
synonym: "amdinocillin" EXACT []
xref: PubChem:36273

[Term]
id: ARO:3000762
name: pefloxacin
namespace: antibiotic_resistance
def: "Pefloxacin is structurally and functionally similar to norfloxacin. It is poorly active against mycobacteria, while anaerobes are resistant." [PMID:2663414]
is_a: ARO:0000001 ! fluoroquinolone antibiotic
xref: PubChem:51081

[Term]
id: ARO:3000763
name: antibiotic sensitive embC
namespace: antibiotic_resistance
def: "EmbC is an arabinosyltransferase involved in lipoarabinomannan synthesis." [PMID:18174142]
is_a: ARO:3000725 ! antibiotic sensitive arabinosyltransferase
relationship: targeted_by_drug ARO:3000497 ! ethambutol

[Term]
id: ARO:3000764
name: antibiotic sensitive embA
namespace: antibiotic_resistance
def: "EmbA is an arabinosyltransferase that works as a heterodimer with EmbB. It is involved in the synthesis of arabinogalactan, a component of the mycobacterial cell wall." [PMID:18174142]
is_a: ARO:3000725 ! antibiotic sensitive arabinosyltransferase
relationship: targeted_by_drug ARO:3000497 ! ethambutol

[Term]
id: ARO:3000765
name: antibiotic sensitive embB
namespace: antibiotic_resistance
def: "EmbB is an arabinosyltransferase that works as a heterodimer with EmbA. It is involved in the synthesis of arabinogalactan, a component of the mycobacterial cell wall." [PMID:18174142]
is_a: ARO:3000725 ! antibiotic sensitive arabinosyltransferase
relationship: targeted_by_drug ARO:3000497 ! ethambutol

[Term]
id: ARO:3000766
name: antibiotic sensitive topoisomerase subunit
namespace: antibiotic_resistance
def: "Topoisomerases are responsible for winding and relaxing supercoiled DNA. The subunits of gyrase (gyrA, gyrB) and topoisomerase IV (parC, parE, parY) are targeted by antibiotics." []
is_a: ARO:3000712 ! nucleic acid synthesis machinery targeted by antibiotic

[Term]
id: ARO:3000767
name: avoparcin
namespace: antibiotic_resistance
def: "Avoparcin is a glycopeptide antibiotic that is an analog of vancomycin. It was formally used to treat animals, but has since been banned because of its selection for vancomycin-resistant enterococci." [PMID:9458981, PMID:2532132]
is_a: ARO:3000081 ! glycopeptide antibiotic
xref: PubChem:16132294

[Term]
id: ARO:3000768
name: abeS
namespace: antibiotic_resistance
def: "AbeS in an efflux pump of the SMR family of transporters found in Acinetobacter baumannii." [PMID:19770280]
is_a: ARO:0010003 ! small multidrug resistance (SMR) antibiotic efflux pump
relationship: confers_resistance_to_drug ARO:0000006 ! erythromycin
relationship: confers_resistance_to_drug ARO:3000111 ! novobiocin

[Term]
id: ARO:3000769
name: PatA-PatB
namespace: antibiotic_resistance
def: "PatA-PatB is an efflux protein complex that is associated with fluoroquinolone resistance in Streptococcus pneumoniae. Experiments indicate that PatA and PatB form a heterodimeric transporter." [PMID:20709735, PMID:20937787]
is_a: ARO:0010001 ! ATP-binding cassette (ABC) antibiotic efflux pump
relationship: confers_resistance_to_drug ARO:0000036 ! ciprofloxacin
relationship: confers_resistance_to_drug ARO:3000662 ! norfloxacin
synonym: "PatA/PatB" EXACT []
synonym: "PatAB" EXACT []

[Term]
id: ARO:3000770
name: AdeABC
namespace: antibiotic_resistance
def: "AdeABC is an RND multidrug efflux system in Acinetobacter species, notably A. baunmannii. AdeA is a membrane fusion protein, AdeB is the inner membrane transporter, and AdeC is the outer membrane factor. It confers resistance to tigecycline." [PMID:17363424, PMID:21173183]
is_a: ARO:0010004 ! resistance-nodulation-cell division (RND) antibiotic efflux pump
relationship: confers_resistance_to_drug ARO:0000030 ! tigecycline
relationship: confers_resistance_to_drug ARO:0000051 ! tetracycline

[Term]
id: ARO:3000771
name: AdeFGH
namespace: antibiotic_resistance
def: "AdeFGH is a RND multidrug efflux pump expressed in Acinetobacter baumannii. It confers resistance to fluoroquinolone, tetracycline, tigecycline, chloramphenicol, clindamycin, trimethoprim, and sulfamethoxazole." [PMID:21377839, PMID:20696879]
is_a: ARO:0010004 ! resistance-nodulation-cell division (RND) antibiotic efflux pump
relationship: confers_resistance_to ARO:0000001 ! fluoroquinolone antibiotic
relationship: confers_resistance_to_drug ARO:0000051 ! tetracycline

[Term]
id: ARO:3000772
name: AdeIJK
namespace: antibiotic_resistance
def: "AdeIJK is a RND multidrug efflux pump expressed in Acinetobacter baumannii. It contributes to resistance for beta-lactams, chloramphenicol, tetracycline, erythromycin, lincosamides, fluoroquinolone, fusidic acid, novobiocin, rifampicin, trimethoprim, acridine, pyronine, and safranin." [PMID:18086852]
is_a: ARO:0010004 ! resistance-nodulation-cell division (RND) antibiotic efflux pump
relationship: confers_resistance_to ARO:0000000 ! macrolide antibiotic
relationship: confers_resistance_to ARO:0000001 ! fluoroquinolone antibiotic
relationship: confers_resistance_to ARO:0000017 ! lincosamide antibiotic
relationship: confers_resistance_to ARO:0000032 ! cephalosporin
relationship: confers_resistance_to_drug ARO:0000051 ! tetracycline
relationship: confers_resistance_to_drug ARO:3000169 ! rifampin
relationship: confers_resistance_to_drug ARO:3000170 ! imipenem
relationship: confers_resistance_to_drug ARO:3000188 ! trimethoprim
relationship: confers_resistance_to_drug ARO:3000385 ! chloramphenicol
relationship: confers_resistance_to_drug ARO:3003832 ! ticarcillin

[Term]
id: ARO:3000773
name: CmeABC
namespace: antibiotic_resistance
def: "CmeABC is a multidrug efflux pump in Campylobacter jejuni. Its overexpression led to enhanced resistance to ciprofloxacin, norfloxacin, cefotaxime, fusidic acid, and erythromycin. CmeA acts as the periplasmic fusion protein, CmeB is the inner membrane transporter, and CmeC is an outer membrane protein." [PMID:15728904, PMID:27651364]
is_a: ARO:0010004 ! resistance-nodulation-cell division (RND) antibiotic efflux pump
relationship: confers_resistance_to ARO:0000001 ! fluoroquinolone antibiotic
relationship: confers_resistance_to_drug ARO:0000006 ! erythromycin
relationship: confers_resistance_to_drug ARO:3000645 ! cefotaxime
relationship: confers_resistance_to_drug ARO:3000759 ! fusidic acid

[Term]
id: ARO:3000774
name: adeA
namespace: antibiotic_resistance
def: "AdeA is the membrane fusion protein of the multidrug efflux complex AdeABC." [PMID:21173183]
is_a: ARO:3000748 ! subunit of efflux pump conferring antibiotic resistance
relationship: part_of ARO:3000770 ! AdeABC

[Term]
id: ARO:3000775
name: adeB
namespace: antibiotic_resistance
def: "AdeB is the multidrug transporter of the adeABC efflux system." [PMID:21173183]
is_a: ARO:3000748 ! subunit of efflux pump conferring antibiotic resistance
relationship: part_of ARO:3000770 ! AdeABC

[Term]
id: ARO:3000777
name: adeF
namespace: antibiotic_resistance
def: "AdeF is the membrane fusion protein of the multidrug efflux complex AdeFGH." [PMID:20696879]
is_a: ARO:3000748 ! subunit of efflux pump conferring antibiotic resistance
relationship: part_of ARO:3000771 ! AdeFGH

[Term]
id: ARO:3000778
name: adeG
namespace: antibiotic_resistance
def: "AdeG is the inner membrane transporter of the AdeFGH multidrug efflux complex." [PMID:21377839]
is_a: ARO:3000748 ! subunit of efflux pump conferring antibiotic resistance
relationship: part_of ARO:3000771 ! AdeFGH

[Term]
id: ARO:3000779
name: adeH
namespace: antibiotic_resistance
def: "AdeH is the outer membrane channel protein of the AdeFGH multidrug efflux complex." [PMID:20696879]
is_a: ARO:3000748 ! subunit of efflux pump conferring antibiotic resistance
relationship: part_of ARO:3000771 ! AdeFGH

[Term]
id: ARO:3000780
name: adeI
namespace: antibiotic_resistance
def: "AdeI is the membrane fusion protein of the AdeIJK multidrug efflux complex." [PMID:18086852]
is_a: ARO:3000748 ! subunit of efflux pump conferring antibiotic resistance
relationship: part_of ARO:3000772 ! AdeIJK

[Term]
id: ARO:3000781
name: adeJ
namespace: antibiotic_resistance
def: "AdeJ is a RND efflux protein that acts as the inner membrane transporter of the AdeIJK efflux complex. It has 57% identity with E. coli AcrB." [PMID:18086852]
is_a: ARO:3000748 ! subunit of efflux pump conferring antibiotic resistance
relationship: part_of ARO:3000772 ! AdeIJK

[Term]
id: ARO:3000782
name: adeK
namespace: antibiotic_resistance
def: "AdeK is the outer membrane factor protein in the adeIJK multidrug efflux complex." [PMID:18086852]
is_a: ARO:3000748 ! subunit of efflux pump conferring antibiotic resistance
relationship: part_of ARO:3000772 ! AdeIJK

[Term]
id: ARO:3000783
name: cmeA
namespace: antibiotic_resistance
def: "CmeA is the membrane fusion protein of the CmeABC multidrug efflux complex." [PMID:15728904]
is_a: ARO:3000748 ! subunit of efflux pump conferring antibiotic resistance
relationship: part_of ARO:3000773 ! CmeABC

[Term]
id: ARO:3000784
name: cmeB
namespace: antibiotic_resistance
def: "CmeB is the inner membrane transporter the CmeABC multidrug efflux complex." [PMID:15728904]
is_a: ARO:3000748 ! subunit of efflux pump conferring antibiotic resistance
relationship: part_of ARO:3000773 ! CmeABC

[Term]
id: ARO:3000785
name: cmeC
namespace: antibiotic_resistance
def: "CmeC is the outer membrane channel protein of the CmeABC multidrug efflux complex." [PMID:15728904]
is_a: ARO:3000748 ! subunit of efflux pump conferring antibiotic resistance
relationship: part_of ARO:3000773 ! CmeABC

[Term]
id: ARO:3000786
name: MdsABC
namespace: antibiotic_resistance
def: "MdsABC, or GesABC, is a RND-type efflux complex found in Salmonella. In addition to its metal-efflux system, GesABC is also capable of exporting beta-lactams, chloramphenicol, and thiamphenicol. GesB is the inner membrane transporter and is similar to MexF; GesA is the membrane-fusion protein, and GesC is the outer membrane factor." [PMID:20497225, PMID:17919284]
is_a: ARO:0010004 ! resistance-nodulation-cell division (RND) antibiotic efflux pump
relationship: confers_resistance_to ARO:0000004 ! monobactam
relationship: confers_resistance_to ARO:0000020 ! carbapenem
relationship: confers_resistance_to ARO:0000032 ! cephalosporin
relationship: confers_resistance_to ARO:0000044 ! cephamycin
relationship: confers_resistance_to ARO:3000008 ! penam
relationship: confers_resistance_to ARO:3003706 ! penem
relationship: confers_resistance_to_drug ARO:3000385 ! chloramphenicol
synonym: "GesABC" EXACT []
synonym: "STM0352 STM0351 STM0350" EXACT []

[Term]
id: ARO:3000787
name: MdtABC-TolC
namespace: antibiotic_resistance
def: "MdtABC-TolC is a multidrug efflux system in Gram-negative bacteria, including E. coli and Salmonella. MdtA is a membrane fusion protein; TolC is the outer membrane channel; MdtBC form a drug transporter. In the absence of MdtB, the MdtAC-TolC has narrower drug specificity, leading to the loss of novobiocin resistance, for example." [PMID:12107133, PMID:17933888]
is_a: ARO:0010004 ! resistance-nodulation-cell division (RND) antibiotic efflux pump
relationship: confers_resistance_to_drug ARO:3000111 ! novobiocin

[Term]
id: ARO:3000788
name: MdtEF-TolC
namespace: antibiotic_resistance
def: "MdtEF-TolC is a multidrug efflux complex in Gram-negative bacteria, including E. coli. MdtE is the membrane fusion protein, MdtF is the inner membrane transporter, while TolC is the outer membrane channel." [PMID:14973023]
is_a: ARO:0010004 ! resistance-nodulation-cell division (RND) antibiotic efflux pump
relationship: confers_resistance_to_drug ARO:0000006 ! erythromycin
relationship: confers_resistance_to_drug ARO:0000011 ! cloxacillin
relationship: confers_resistance_to_drug ARO:0000056 ! oxacillin
relationship: confers_resistance_to_drug ARO:3000662 ! norfloxacin
synonym: "YhiUV-TolC" EXACT []

[Term]
id: ARO:3000789
name: mdsA
namespace: antibiotic_resistance
def: "MdsA is the membrane fusion protein of the multidrug and metal efflux complex MdsABC." [PMID:20497225, PMID:17919284]
is_a: ARO:3000748 ! subunit of efflux pump conferring antibiotic resistance
relationship: part_of ARO:3000786 ! MdsABC
synonym: "gesA" EXACT []

[Term]
id: ARO:3000790
name: mdsB
namespace: antibiotic_resistance
def: "MdsB is the inner membrane transporter of the multidrug and metal efflux complex MdsABC. mdsB corresponds to 1 locus in Pseudomonas aeruginosa PAO1 (gene name: mexQ) and 2 loci in Pseudomonas aeruginosa LESB58." [PMID:20497225, PMID:17919284]
is_a: ARO:3000748 ! subunit of efflux pump conferring antibiotic resistance
relationship: part_of ARO:3000786 ! MdsABC
synonym: "gesB" EXACT []
synonym: "mexQ" EXACT []

[Term]
id: ARO:3000791
name: mdsC
namespace: antibiotic_resistance
def: "MdsC is the outer membrane channel of the multidrug and metal efflux complex MdsABC." [PMID:17919284, PMID:20497225]
is_a: ARO:3000748 ! subunit of efflux pump conferring antibiotic resistance
relationship: part_of ARO:3000786 ! MdsABC
synonym: "gesC" EXACT []

[Term]
id: ARO:3000792
name: mdtA
namespace: antibiotic_resistance
def: "MdtA is the membrane fusion protein of the multidrug efflux complex mdtABC." [PMID:12107133]
is_a: ARO:3000748 ! subunit of efflux pump conferring antibiotic resistance
relationship: part_of ARO:3000787 ! MdtABC-TolC
synonym: "yegM" EXACT []

[Term]
id: ARO:3000793
name: mdtB
namespace: antibiotic_resistance
def: "MdtB is a transporter that forms a heteromultimer complex with MdtC to form a multidrug transporter. MdtBC is part of the MdtABC-TolC efflux complex." [PMID:12107133]
is_a: ARO:3000748 ! subunit of efflux pump conferring antibiotic resistance
relationship: part_of ARO:3000787 ! MdtABC-TolC
synonym: "yegN" EXACT []

[Term]
id: ARO:3000794
name: mdtC
namespace: antibiotic_resistance
def: "MdtC is a transporter that forms a heteromultimer complex with MdtB to form a multidrug transporter. MdtBC is part of the MdtABC-TolC efflux complex. In the absence of MdtB, MdtC can form a homomultimer complex that results in a functioning efflux complex with a narrower drug specificity. mdtC corresponds to 3 loci in Pseudomonas aeruginosa PAO1 (gene name: muxC/muxB) and 3 loci in Pseudomonas aeruginosa LESB58." [PMID:12107133]
is_a: ARO:3000748 ! subunit of efflux pump conferring antibiotic resistance
relationship: part_of ARO:3000787 ! MdtABC-TolC
synonym: "muxB" EXACT []
synonym: "muxC" EXACT []
synonym: "yegO" EXACT []

[Term]
id: ARO:3000795
name: mdtE
namespace: antibiotic_resistance
def: "MdtE is the membrane fusion protein of the MdtEF multidrug efflux complex. It shares 70% sequence similarity with AcrA." []
is_a: ARO:3000748 ! subunit of efflux pump conferring antibiotic resistance
relationship: part_of ARO:3000788 ! MdtEF-TolC
synonym: "YhiU" EXACT []

[Term]
id: ARO:3000796
name: mdtF
namespace: antibiotic_resistance
def: "MdtF is the multidrug inner membrane transporter for the MdtEF-TolC efflux complex." [PMID:11914367]
is_a: ARO:3000748 ! subunit of efflux pump conferring antibiotic resistance
relationship: part_of ARO:3000788 ! MdtEF-TolC
synonym: "YhiV" EXACT []

[Term]
id: ARO:3000797
name: MexCD-OprJ
namespace: antibiotic_resistance
def: "MexCD-OprJ is a multidrug efflux protein expressed in the Gram-negative Pseudomonas aeruginosa. MexC is the membrane fusion protein; MexD is the inner membrane transporter; and OprJ is the outer membrane channel. MexAB-OprM is associated with resistance to fluoroquinolones, chloramphenicol, and macrolides. MexCD-OprJ is typically quiescent in wild-type cells, with expression following mutation of the nfxB gene that is divergently transcribed from the mexCD-oprJ operon and encodes a repressor of mexCD-oprJ expression. Expression of mexCD–oprJ is controlled by a single known regulator, the NfxB repressor encoded by the nfxB gene, which is transcribed divergently from the efflux genes." [PMID:9449262]
is_a: ARO:0010004 ! resistance-nodulation-cell division (RND) antibiotic efflux pump
relationship: confers_resistance_to ARO:0000000 ! macrolide antibiotic
relationship: confers_resistance_to ARO:0000001 ! fluoroquinolone antibiotic
relationship: confers_resistance_to ARO:0000032 ! cephalosporin
relationship: confers_resistance_to ARO:3000008 ! penam
relationship: confers_resistance_to_drug ARO:0000051 ! tetracycline
relationship: confers_resistance_to_drug ARO:3000111 ! novobiocin
relationship: confers_resistance_to_drug ARO:3000188 ! trimethoprim
relationship: confers_resistance_to_drug ARO:3000385 ! chloramphenicol

[Term]
id: ARO:3000798
name: MexEF-OprN
namespace: antibiotic_resistance
def: "MexEF-OprN is a multidrug efflux protein expressed in the Gram-negative Pseudomonas aeruginosa. MexE is the membrane fusion protein; MexF is the inner membrane transporter; and OprN is the outer membrane channel. MexEF-OprN is associated with resistance to fluoroquinolones, chloramphenicol, and trimethoprim. Regulation of mexEF-oprN operon expression is multifaceted with the MexT activator being one of the most prominent regulatory proteins. MexEF-OprN is the only positively regulated RND pump of P. aeruginosa." [PMID:10515918]
is_a: ARO:0010004 ! resistance-nodulation-cell division (RND) antibiotic efflux pump
relationship: confers_resistance_to ARO:0000001 ! fluoroquinolone antibiotic
relationship: confers_resistance_to_drug ARO:3000188 ! trimethoprim
relationship: confers_resistance_to_drug ARO:3000385 ! chloramphenicol
synonym: "NfxC mutant" EXACT []

[Term]
id: ARO:3000799
name: MexGHI-OpmD
namespace: antibiotic_resistance
def: "MexGHI-OpmD is an efflux complex expressed in Pseudomonas aeruginosa. MexG is a membrane protein required for drug export; MexH is the membrane fusion protein; MexI is the inner membrane transporter; and MexJ is the outer membrane channel protein. MexGHI-OpmD confers resistance to vanadium, norfloxacin, and acriflavin." [PMID:12917802, PMID:15817779]
is_a: ARO:0010004 ! resistance-nodulation-cell division (RND) antibiotic efflux pump
relationship: confers_resistance_to_drug ARO:0000045 ! acriflavine
relationship: confers_resistance_to_drug ARO:0000051 ! tetracycline
relationship: confers_resistance_to_drug ARO:3000662 ! norfloxacin
synonym: "MexGHI-OmpD" EXACT []

[Term]
id: ARO:3000800
name: MexC
namespace: antibiotic_resistance
def: "MexC is the membrane fusion protein of the MexCD-OprJ multidrug efflux complex." [PMID:9449262]
is_a: ARO:3000748 ! subunit of efflux pump conferring antibiotic resistance
relationship: part_of ARO:3000797 ! MexCD-OprJ
relationship: part_of ARO:3004061 ! MexCD-OprJ with type A NfxB mutation
relationship: part_of ARO:3004062 ! MexCD-OprJ with type B NfxB mutation

[Term]
id: ARO:3000801
name: MexD
namespace: antibiotic_resistance
def: "MexD is the multidrug inner membrane transporter of the MexCD-OprJ complex." [PMID:8878035, PMID:9449262]
is_a: ARO:3000748 ! subunit of efflux pump conferring antibiotic resistance
relationship: part_of ARO:3000797 ! MexCD-OprJ
relationship: part_of ARO:3004061 ! MexCD-OprJ with type A NfxB mutation
relationship: part_of ARO:3004062 ! MexCD-OprJ with type B NfxB mutation

[Term]
id: ARO:3000802
name: OprJ
namespace: antibiotic_resistance
def: "OprJ is the outer membrane channel component of the MexCD-OprJ multidrug efflux complex." [PMID:9449262]
is_a: ARO:3000748 ! subunit of efflux pump conferring antibiotic resistance
relationship: part_of ARO:3000797 ! MexCD-OprJ
relationship: part_of ARO:3004061 ! MexCD-OprJ with type A NfxB mutation
relationship: part_of ARO:3004062 ! MexCD-OprJ with type B NfxB mutation

[Term]
id: ARO:3000803
name: MexE
namespace: antibiotic_resistance
def: "MexE is the membrane fusion protein of the MexEF-OprN multidrug efflux complex." [PMID:10515918]
is_a: ARO:3000748 ! subunit of efflux pump conferring antibiotic resistance
relationship: part_of ARO:3000798 ! MexEF-OprN
relationship: part_of ARO:3004066 ! MexEF-OprN with MexT mutation conferring resistance to chloramphenicol, ciprofloxacin, and trimethoprim
relationship: part_of ARO:3004068 ! MexEF-OprN with MexS mutations conferring resistance to chloramphenicol, ciprofloxacin, and trimethoprim
relationship: part_of ARO:3004070 ! MexEF-OprN with MvaT deletion conferring resistance to chloramphenicol and norfloxacin

[Term]
id: ARO:3000804
name: MexF
namespace: antibiotic_resistance
def: "MexF is the multidrug inner membrane transporter of the MexEF-OprN complex. mexF corresponds to 2 loci in Pseudomonas aeruginosa PAO1 (gene name: mexF/mexB) and 4 loci in Pseudomonas aeruginosa LESB58 (gene name: mexD/mexB)." [PMID:10515918]
is_a: ARO:3000748 ! subunit of efflux pump conferring antibiotic resistance
relationship: part_of ARO:3000798 ! MexEF-OprN
relationship: part_of ARO:3004066 ! MexEF-OprN with MexT mutation conferring resistance to chloramphenicol, ciprofloxacin, and trimethoprim
relationship: part_of ARO:3004068 ! MexEF-OprN with MexS mutations conferring resistance to chloramphenicol, ciprofloxacin, and trimethoprim
relationship: part_of ARO:3004070 ! MexEF-OprN with MvaT deletion conferring resistance to chloramphenicol and norfloxacin
synonym: "mexB" EXACT []
synonym: "mexD" EXACT []

[Term]
id: ARO:3000805
name: OprN
namespace: antibiotic_resistance
def: "OprN is the outer membrane channel component of the MexEF-OprN multidrug efflux complex." [PMID:10515918]
is_a: ARO:3000748 ! subunit of efflux pump conferring antibiotic resistance
relationship: part_of ARO:3000798 ! MexEF-OprN
relationship: part_of ARO:3004066 ! MexEF-OprN with MexT mutation conferring resistance to chloramphenicol, ciprofloxacin, and trimethoprim
relationship: part_of ARO:3004068 ! MexEF-OprN with MexS mutations conferring resistance to chloramphenicol, ciprofloxacin, and trimethoprim
relationship: part_of ARO:3004070 ! MexEF-OprN with MvaT deletion conferring resistance to chloramphenicol and norfloxacin

[Term]
id: ARO:3000806
name: MexG
namespace: antibiotic_resistance
def: "MexG is a membrane protein required for MexGHI-OpmD efflux activity." [PMID:15817779, PMID:12917802]
is_a: ARO:3000748 ! subunit of efflux pump conferring antibiotic resistance
relationship: part_of ARO:3000799 ! MexGHI-OpmD

[Term]
id: ARO:3000807
name: MexH
namespace: antibiotic_resistance
def: "MexH is the membrane fusion protein of the efflux complex MexGHI-OpmD." [PMID:15817779, PMID:12917802]
is_a: ARO:3000748 ! subunit of efflux pump conferring antibiotic resistance
relationship: part_of ARO:3000799 ! MexGHI-OpmD

[Term]
id: ARO:3000808
name: MexI
namespace: antibiotic_resistance
def: "MexI is the inner membrane transporter of the efflux complex MexGHI-OpmD." [PMID:15817779, PMID:12917802]
is_a: ARO:3000748 ! subunit of efflux pump conferring antibiotic resistance
relationship: part_of ARO:3000799 ! MexGHI-OpmD

[Term]
id: ARO:3000809
name: OpmD
namespace: antibiotic_resistance
def: "OpmD is the outer membrane channel protein of the efflux complex MexGHI-OpmD." [PMID:12917802, PMID:12937010, PMID:12177331, PMID:15817779]
is_a: ARO:3000748 ! subunit of efflux pump conferring antibiotic resistance
relationship: part_of ARO:3000799 ! MexGHI-OpmD
synonym: "ompD" EXACT []

[Term]
id: ARO:3000810
name: mtrC
namespace: antibiotic_resistance
def: "MtrC is the membrane fusion protein of the MtrCDE multidrug efflux complex." [PMID:14500476]
is_a: ARO:3000748 ! subunit of efflux pump conferring antibiotic resistance
relationship: part_of ARO:3000369 ! MtrCDE

[Term]
id: ARO:3000811
name: mtrD
namespace: antibiotic_resistance
def: "MtrD is the inner membrane multidrug transporter of the MtrCDE efflux complex." [PMID:9245801, PMID:14500476]
is_a: ARO:3000748 ! subunit of efflux pump conferring antibiotic resistance
relationship: part_of ARO:3000369 ! MtrCDE

[Term]
id: ARO:3000812
name: mtrE
namespace: antibiotic_resistance
def: "MtrE is an outer membrane exporter protein that is part of the MtrCDE multidrug efflux complex." [PMID:14500476]
is_a: ARO:3000748 ! subunit of efflux pump conferring antibiotic resistance
relationship: part_of ARO:3000369 ! MtrCDE

[Term]
id: ARO:3000813
name: MexS
namespace: antibiotic_resistance
def: "MexS is a suppressor of MexT, which is an activator of the multidrug pump MexEF-OprN. Mutations in MexS lead to multidrug resistance." [PMID:26833155, PMID:11040437, PMID:15687188]
is_a: ARO:3000451 ! protein(s) and two-component regulatory system modulating antibiotic efflux
relationship: part_of ARO:3004068 ! MexEF-OprN with MexS mutations conferring resistance to chloramphenicol, ciprofloxacin, and trimethoprim
relationship: regulates ARO:3000798 ! MexEF-OprN
synonym: "PA2491" EXACT []
synonym: "nfxC" EXACT []
synonym: "qrh" EXACT []

[Term]
id: ARO:3000814
name: MexT
namespace: antibiotic_resistance
def: "MexT is a LysR-type transcriptional activator that positively regulates the expression of MexEF-OprN, OprD, and MexS." [PMID:11040437, PMID:10515918, PMID:26833155]
is_a: ARO:3000451 ! protein(s) and two-component regulatory system modulating antibiotic efflux
relationship: part_of ARO:3004066 ! MexEF-OprN with MexT mutation conferring resistance to chloramphenicol, ciprofloxacin, and trimethoprim
relationship: part_of ARO:3004068 ! MexEF-OprN with MexS mutations conferring resistance to chloramphenicol, ciprofloxacin, and trimethoprim
relationship: regulates ARO:3000798 ! MexEF-OprN

[Term]
id: ARO:3000815
name: mgrA
namespace: antibiotic_resistance
def: "MgrA, also known as NorR, is a regulator for norA, norB, and tet38. It is a positive regulator for norA expression, but is a direct repressor for norB and an indirect repressor of tet38." [PMID:12730173, PMID:15774883]
is_a: ARO:3000451 ! protein(s) and two-component regulatory system modulating antibiotic efflux
relationship: regulates ARO:3000391 ! norA
relationship: regulates ARO:3000421 ! norB
relationship: regulates ARO:3000565 ! tet(38)
relationship: regulates ARO:3003942 ! abcA
synonym: "norR" EXACT []

[Term]
id: ARO:3000816
name: mtrA
namespace: antibiotic_resistance
def: "MtrA is a transcriptional activator of the MtrCDE multidrug efflux pump of Neisseria gonorrhoeae." [PMID:10417654]
is_a: ARO:3000451 ! protein(s) and two-component regulatory system modulating antibiotic efflux
relationship: regulates ARO:3000369 ! MtrCDE

[Term]
id: ARO:3000817
name: mtrR
namespace: antibiotic_resistance
def: "MtrR is a repressor of mtrCDE expression. Mutations in mtrR increase multidrug resistance." [PMID:7773394]
is_a: ARO:3000451 ! protein(s) and two-component regulatory system modulating antibiotic efflux
relationship: regulates ARO:3000369 ! MtrCDE
relationship: regulates ARO:3003960 ! farAB

[Term]
id: ARO:3000818
name: nalC
namespace: antibiotic_resistance
def: "NalC is a repressor of PA3720-PA3719, which are positive regulators of MexAB-OprM. Thus, nalC mutants confer multidrug resistance." [PMID:15387820, PMID:27060003, PMID:27412168]
is_a: ARO:3000451 ! protein(s) and two-component regulatory system modulating antibiotic efflux
relationship: part_of ARO:3004051 ! MexAB-OprM with NalC mutations conferring resistance to aztreonam
relationship: regulates ARO:3000386 ! MexAB-OprM
synonym: "PA3721" EXACT []

[Term]
id: ARO:3000819
name: nalD
namespace: antibiotic_resistance
def: "NalD is a repressor of MexAB-OprM. Mutations lead to multidrug resistance and MexAB-OprM overexpression." [PMID:15855496]
is_a: ARO:3000451 ! protein(s) and two-component regulatory system modulating antibiotic efflux
relationship: part_of ARO:3004052 ! MexAB-OprM with NalD mutations conferring resistance to multiple antibiotics
relationship: regulates ARO:3000386 ! MexAB-OprM
synonym: "PA3574" EXACT []

[Term]
id: ARO:3000820
name: NfxB
namespace: antibiotic_resistance
def: "NfxB is a repressor of the efflux pump mexCD-oprJ and itself (NfxB binds upstream of the nfxB gene and negatively regulates its own expression). Increased expression of MexCD–OprJ brought about by mutations in NfxB." [PMID:12727072, PMID:1330820, PMID:8878035, PMID:23924707]
is_a: ARO:3000451 ! protein(s) and two-component regulatory system modulating antibiotic efflux
relationship: regulates ARO:3000797 ! MexCD-OprJ

[Term]
id: ARO:3000821
name: phoPQ
namespace: antibiotic_resistance
def: "PhoPQ is a two-component regulatory system. phoP is phosphorylated by phoQ at a low [mg2+], activating the repressor. Its part of a two component regulating system that activates the PmrA/B system which has downstream effects, leading to Antimicrobial resistance in many pathogens. In Salmonella, phoP bind to macAB ABC transporter and represses it. In Escherichia coli, phoPQ regulates arnA expression. In Pseudomonas aeruginosa, phoPQ regulates OprH expression. phoPQ have other roles in other species." [PMID:21131322, PMID:20843473, PMID:16359323, PMID:11222580]
is_a: ARO:3000451 ! protein(s) and two-component regulatory system modulating antibiotic efflux
relationship: confers_resistance_to ARO:3000053 ! peptide antibiotic
relationship: regulates ARO:3000545 ! MacAB-TolC
relationship: regulates ARO:3002985 ! arnA
relationship: regulates ARO:3003579 ! basRS
synonym: "PhoP/Q" EXACT []

[Term]
id: ARO:3000822
name: pmrA
namespace: antibiotic_resistance
def: "PmrA is a MFS-type efflux pump expressed in Streptococcus pneumoniae that confers low-level resistance to norfloxacin, ciprofloxacin, and acriflavine." [PMID:9869592, PMID:20709735, PMID:11850265, PMID:15205413]
is_a: ARO:0010002 ! major facilitator superfamily (MFS) antibiotic efflux pump
relationship: confers_resistance_to_drug ARO:0000036 ! ciprofloxacin
relationship: confers_resistance_to_drug ARO:3000662 ! norfloxacin

[Term]
id: ARO:3000823
name: ramA
namespace: antibiotic_resistance
def: "RamA (resistance antibiotic multiple) is a positive regulator of AcrAB-TolC and leads to high level multidrug resistance in Klebsiella pneumoniae, Salmonella enterica, and Enterobacter aerugenes, increasing the expression of both the mar operon as well as AcrAB. RamA also decreases OmpF expression." [PMID:12936981, PMID:7551053, PMID:15215103, PMID:18577510]
is_a: ARO:3000451 ! protein(s) and two-component regulatory system modulating antibiotic efflux
relationship: regulates ARO:3000265 ! porin OmpF
relationship: regulates ARO:3000384 ! AcrAB-TolC

[Term]
id: ARO:3000824
name: ramR
namespace: antibiotic_resistance
def: "RamR is a repressor that regulates RamA expression. Mutations lead to the upregulation of AcrAB, which is positively regulated by RamA." [PMID:18443112, PMID:19270312, PMID:19778917, PMID:19104017]
is_a: ARO:3000219 ! mutant efflux regulatory protein conferring antibiotic resistance
is_a: ARO:3000451 ! protein(s) and two-component regulatory system modulating antibiotic efflux
relationship: regulates ARO:3000384 ! AcrAB-TolC

[Term]
id: ARO:3000825
name: rob
namespace: antibiotic_resistance
def: "robA is a positive regulator for the acrAB efflux genes, and is structurally similar to SoxS and MarA." [PMID:9324261, PMID:12791142]
is_a: ARO:3000451 ! protein(s) and two-component regulatory system modulating antibiotic efflux
relationship: regulates ARO:3000384 ! AcrAB-TolC
synonym: "robA" EXACT []

[Term]
id: ARO:3000826
name: sdiA
namespace: antibiotic_resistance
def: "SdiA is a cell division regulator that is also a positive regulator of AcrAB only when it's expressed from a plasmid. When the sdiA gene is on the chromosome, it has no effect on expression of acrAB" [PMID:20126629, PMID:11929524]
is_a: ARO:3000451 ! protein(s) and two-component regulatory system modulating antibiotic efflux
relationship: regulates ARO:3000384 ! AcrAB-TolC

[Term]
id: ARO:3000827
name: soxRS
namespace: antibiotic_resistance
def: "SoxRS is a two-component regulator part of the superoxide stress response. It is a positive regulator for many multidrug efflux pumps." [PMID:7986007]
is_a: ARO:3000451 ! protein(s) and two-component regulatory system modulating antibiotic efflux
relationship: regulates ARO:3000384 ! AcrAB-TolC
relationship: regulates ARO:3000448 ! QepA1
relationship: regulates ARO:3000769 ! PatA-PatB

[Term]
id: ARO:3000828
name: baeR
namespace: antibiotic_resistance
def: "BaeR is a response regulator that promotes the expression of MdtABC and AcrD efflux complexes." [PMID:12107133]
is_a: ARO:3000750 ! protein of two-component regulatory system modulating antibiotic efflux
relationship: part_of ARO:3000531 ! baeSR

[Term]
id: ARO:3000829
name: baeS
namespace: antibiotic_resistance
def: "BaeS is a sensor kinase in the BaeSR regulatory system. While it phosphorylates BaeR to increase its activity, BaeS is not necessary for overexpressed BaeR to confer resistance." [PMID:12107134, PMID:15716448]
is_a: ARO:3000750 ! protein of two-component regulatory system modulating antibiotic efflux
relationship: part_of ARO:3000531 ! baeSR

[Term]
id: ARO:3000830
name: cpxA
namespace: antibiotic_resistance
def: "CpxA is a membrane-localized sensor kinase that is activated by envelope stress. It starts a kinase cascade that activates CpxR, which promotes efflux complex expression." [PMID:22496764]
is_a: ARO:3000750 ! protein of two-component regulatory system modulating antibiotic efflux
relationship: part_of ARO:3000524 ! cpxAR

[Term]
id: ARO:3000831
name: CpxR
namespace: antibiotic_resistance
def: "CpxR is a regulator that promotes acrD expression when phosphorylated by a cascade involving CpxA, a sensor kinase. CpxR is also directly involved in activation of expression of RND efflux pump MexAB-OprM in P. aeruginosa. CpxR is required to enhance mexAB-oprM expression and drug resistance, in the absence of repressor MexR." [PMID:27736975, PMID:25294881, PMID:22496764]
is_a: ARO:3000750 ! protein of two-component regulatory system modulating antibiotic efflux
relationship: part_of ARO:3000524 ! cpxAR
relationship: regulates ARO:3000386 ! MexAB-OprM

[Term]
id: ARO:3000832
name: evgA
namespace: antibiotic_resistance
def: "EvgA, when phosphorylated, is a positive regulator for efflux protein complexes emrKY and mdtEF. While usually phosphorylated in a EvgS dependent manner, it can be phosphorylated in the absence of EvgS when overexpressed." [PMID:12951338]
is_a: ARO:3000750 ! protein of two-component regulatory system modulating antibiotic efflux
relationship: part_of ARO:3000515 ! evgSA

[Term]
id: ARO:3000833
name: evgS
namespace: antibiotic_resistance
def: "EvgS is a sensor protein that phosphorylates the regulatory protein EvgA. evgS corresponds to 1 locus in Pseudomonas aeruginosa PAO1 and 1 locus in Pseudomonas aeruginosa LESB58." [PMID:11914367]
is_a: ARO:3000750 ! protein of two-component regulatory system modulating antibiotic efflux
relationship: part_of ARO:3000515 ! evgSA
synonym: "rocS1" EXACT []

[Term]
id: ARO:3000834
name: phoP
namespace: antibiotic_resistance
def: "PhoP is a direct repressor of the macAB efflux genes." [PMID:24412662]
is_a: ARO:3000750 ! protein of two-component regulatory system modulating antibiotic efflux
relationship: part_of ARO:3000821 ! phoPQ

[Term]
id: ARO:3000835
name: phoQ
namespace: antibiotic_resistance
def: "PhoQ is a sensor protein that is induced by low Mg2+ concentrations. When activated, PhoQ donates a phosphate to activate PhoP." [PMID:24412662]
is_a: ARO:3000750 ! protein of two-component regulatory system modulating antibiotic efflux
relationship: part_of ARO:3000821 ! phoPQ

[Term]
id: ARO:3000836
name: soxR
namespace: antibiotic_resistance
def: "SoxR is a sensory protein that upregulates soxS expression in the presence of redox-cycling drugs. This stress response leads to the expression many multidrug efflux pumps. In Pseudomonas aeruginosa, which lacks SoxS, SoxR is able to directly upregulate the expression of the MexGHI-OpmD efflux pump." [PMID:21226770, PMID:15845502]
is_a: ARO:3000219 ! mutant efflux regulatory protein conferring antibiotic resistance
relationship: part_of ARO:3000827 ! soxRS

[Term]
id: ARO:3000837
name: soxS
namespace: antibiotic_resistance
def: "SoxS is a global regulator that up-regulates the expression of AcrAB efflux genes. It also reduces OmpF expression to decrease cell membrane permeability." [PMID:9324261, PMID:7986007, PMID:15845502, PMID:8821940]
is_a: ARO:3000219 ! mutant efflux regulatory protein conferring antibiotic resistance
relationship: part_of ARO:3000827 ! soxRS
relationship: regulates ARO:3000265 ! porin OmpF

[Term]
id: ARO:3000838
name: arlR
namespace: antibiotic_resistance
def: "ArlR is a response regulator that binds to the norA promoter to activate expression. ArlR must first be phosphorylated by ArlS." [PMID:10633099]
is_a: ARO:3000750 ! protein of two-component regulatory system modulating antibiotic efflux
relationship: part_of ARO:3000547 ! arlRS

[Term]
id: ARO:3000839
name: arlS
namespace: antibiotic_resistance
def: "ArlS is a protein histidine kinase that phosphorylates ArlR, a promoter for norA expression." [PMID:10633099]
is_a: ARO:3000748 ! subunit of efflux pump conferring antibiotic resistance
relationship: part_of ARO:3000547 ! arlRS

[Term]
id: ARO:3000840
name: JOHN-1
namespace: antibiotic_resistance
def: "JOHN-1 is an Ambler class B carbapenem-hydrolysing beta-lactamase from Flavobacterium johnsoniae." [PMID:12562690]
is_a: ARO:3004202 ! JOHN beta-lactamase

[Term]
id: ARO:3000841
name: CGB-1
namespace: antibiotic_resistance
def: "CGB-1 is an Ambler class B beta-lactamase that mediates resistance for carbapenems in Chryseobacterium gleum" [PMID:12183230]
is_a: ARO:3004203 ! CGB beta-lactamase

[Term]
id: ARO:3000842
name: EBR-1 beta-lactamase
namespace: antibiotic_resistance
def: "EBR-1 is an Ambler class B beta-lactamase found in Empedobacter brevis and is known to mediate the hydrolysis of penicillins, cephalosporins, and carbapenems efficiently but not aztreonam." [PMID:12234848]
is_a: ARO:3004204 ! EBR beta-lactamase

[Term]
id: ARO:3000843
name: MUS-1
namespace: antibiotic_resistance
def: "MUS-1 is a chromosome-encoded beta-lactamase from Myroides odoratus and Myroides odoratimimus." [PMID:12384365]
is_a: ARO:3004067 ! MUS beta-lactamase

[Term]
id: ARO:3000844
name: TUS-1
namespace: antibiotic_resistance
def: "TUS-1 is a chromosome-encoded beta-lactamase from Myroides odoratus and Myroides odoratimimus" [PMID:12384365]
is_a: ARO:3004205 ! TUS beta-lactamase

[Term]
id: ARO:3000845
name: GIM-1
namespace: antibiotic_resistance
def: "GIM-1 is an integron-encoded B1 beta-lactamase found in Pseudomonas aeruginosa" [PMID:15561840]
is_a: ARO:3003195 ! GIM beta-lactamase

[Term]
id: ARO:3000846
name: SIM-1
namespace: antibiotic_resistance
def: "SIM-1 is an integron-encoded Ambler class B beta-lactamase isolated from Acinetobacter baumannii" [PMID:16251286]
is_a: ARO:3004206 ! SIM beta-lactamase

[Term]
id: ARO:3000847
name: KHM-1
namespace: antibiotic_resistance
def: "KHM-1 is a plasmid-mediated metallo-beta-lactamase found in Citrobacter freundii that confers resistance to all broad-spectrum beta-lactams, execpt for monobactams." [PMID:18765691]
is_a: ARO:3004207 ! KHM beta-latamase

[Term]
id: ARO:3000848
name: DIM-1
namespace: antibiotic_resistance
def: "Dutch imipenemase or DIM-1 is an integron-encoded metallo-beta-lactamase from Pseudomonas stutzeri" [PMID:20308383]
is_a: ARO:3004208 ! DIM beta-lactamase

[Term]
id: ARO:3000849
name: SFH-1
namespace: antibiotic_resistance
def: "SFH-1 confers resistance to carbapenems in Serratia fonticola." [PMID:12821491]
is_a: ARO:3004210 ! SFH beta-lactamase

[Term]
id: ARO:3000850
name: GOB-1
namespace: antibiotic_resistance
def: "GOB-1 confers resistance to cephalosporins in Elizabethkingia (Chryseobacterium) meningoseptica." [PMID:10858348]
is_a: ARO:3004212 ! GOB beta-lactamase

[Term]
id: ARO:3000851
name: THIN-B
namespace: antibiotic_resistance
def: "THIN-B, isolated from Janthinobacterium lividum, hydrolyzes a broad spectrum of beta-lactams including penicillins, cephalosporins, and carbapenems." [PMID:15561856]
is_a: ARO:3004214 ! THIN-B beta-lactamase

[Term]
id: ARO:3000853
name: AIM-1
namespace: antibiotic_resistance
def: "AIM-1 is an Ambler class B beta-lactamase that hydrolyzes most beta-lactams except aztreonam and ceftazidime. It was isolated from Pseudomonas aeruginosa and was the first subclass B3 mobile-elements encoded beta-lactamase discovered." [PMID:22985886]
is_a: ARO:3004216 ! AIM beta-lactamase

[Term]
id: ARO:3000854
name: SMB-1
namespace: antibiotic_resistance
def: "SMB-1 can hydrolyze a variety of beta-lactams, including penicillins, cephalosporins, and carbapenems. It was identified in Serratia marcescens." [PMID:22442240]
is_a: ARO:3004217 ! SMB beta-lactamase

[Term]
id: ARO:3000855
name: CAU-1
namespace: antibiotic_resistance
def: "CAU-1 is a B3 metallo-beta-lactamase that is encoded by the Caulobacter crescentus chromosome" [PMID:12019096]
is_a: ARO:3004218 ! CAU beta-lactamase

[Term]
id: ARO:3000856
name: BJP-1
namespace: antibiotic_resistance
def: "BJP-1 is a subclass B3 ortholog found in Bradyrhizobium japonicum that hydrolyzes most beta-lactams except aztreonam, ticarcillin, and temocillin." [PMID:16723554]
is_a: ARO:3004219 ! BJP beta-lactamase

[Term]
id: ARO:3000857
name: 16S ribosomal RNA methyltransferase
namespace: antibiotic_resistance
def: "Methyltransferases that modify the 16S rRNA of the 30S subunit of bacterial ribosomes, conferring resistance to drugs that target 16S rRNA." [PMID:22547620, PMID:21177880, PMID:14667745]
is_a: ARO:3000104 ! determinant of aminoglycoside resistance
is_a: ARO:3000164 ! rRNA methyltransferase conferring antibiotic resistance

[Term]
id: ARO:3000858
name: armA
namespace: antibiotic_resistance
def: "ArmA is a 16S rRNA methyltransferase that targets mature or nearly mature 30S subunits. It transfers a methyl group from S-adenosyl-L-methionine to N7-G1405 of the 16S rRNA, an aminoglycoside binding site." [PMID:21177880, PMID:20926221, PMID:27885285, PMID:19303884]
is_a: ARO:3004271 ! 16S rRNA methyltransferase (G1405)
relationship: confers_resistance_to_drug ARO:0000007 ! dibekacin
relationship: confers_resistance_to_drug ARO:0000013 ! amikacin
relationship: confers_resistance_to_drug ARO:0000014 ! gentamicin C
relationship: confers_resistance_to_drug ARO:0000035 ! sisomicin
relationship: confers_resistance_to_drug ARO:0000038 ! netilmicin
relationship: confers_resistance_to_drug ARO:0000049 ! kanamycin A
relationship: confers_resistance_to_drug ARO:0000052 ! tobramycin
relationship: confers_resistance_to_drug ARO:3000652 ! isepamicin
relationship: confers_resistance_to_drug ARO:3000653 ! G418
relationship: confers_resistance_to_drug ARO:3000654 ! arbekacin
relationship: confers_resistance_to_drug ARO:3000655 ! gentamicin B
xref: PDB:3FZG

[Term]
id: ARO:3000859
name: rmtA
namespace: antibiotic_resistance
def: "RmtA is a 16S rRNA methyltransferase found in Pseudomonas aeruginosa which methylates G1405 of the 16S rRNA. It confers high level resistance to many aminoglycosides." [PMID:14667745]
is_a: ARO:3004271 ! 16S rRNA methyltransferase (G1405)
relationship: confers_resistance_to_drug ARO:0000007 ! dibekacin
relationship: confers_resistance_to_drug ARO:0000013 ! amikacin
relationship: confers_resistance_to_drug ARO:0000014 ! gentamicin C
relationship: confers_resistance_to_drug ARO:0000035 ! sisomicin
relationship: confers_resistance_to_drug ARO:0000038 ! netilmicin
relationship: confers_resistance_to_drug ARO:0000049 ! kanamycin A
relationship: confers_resistance_to_drug ARO:0000052 ! tobramycin
relationship: confers_resistance_to_drug ARO:3000652 ! isepamicin
relationship: confers_resistance_to_drug ARO:3000653 ! G418
relationship: confers_resistance_to_drug ARO:3000654 ! arbekacin
relationship: confers_resistance_to_drug ARO:3000655 ! gentamicin B

[Term]
id: ARO:3000860
name: rmtB
namespace: antibiotic_resistance
def: "RmtB is a 16S rRNA methyltransferase that targets mature or nearly mature 30S subunits. It transfers a methyl group from S-adenosyl-L-methionine to N7-G1405 of the 16S rRNA, an aminoglycoside binding site." [PMID:19303884, PMID:20614151]
is_a: ARO:3004271 ! 16S rRNA methyltransferase (G1405)
relationship: confers_resistance_to_drug ARO:0000007 ! dibekacin
relationship: confers_resistance_to_drug ARO:0000013 ! amikacin
relationship: confers_resistance_to_drug ARO:0000014 ! gentamicin C
relationship: confers_resistance_to_drug ARO:0000035 ! sisomicin
relationship: confers_resistance_to_drug ARO:0000038 ! netilmicin
relationship: confers_resistance_to_drug ARO:0000049 ! kanamycin A
relationship: confers_resistance_to_drug ARO:0000052 ! tobramycin
relationship: confers_resistance_to_drug ARO:3000652 ! isepamicin
relationship: confers_resistance_to_drug ARO:3000653 ! G418
relationship: confers_resistance_to_drug ARO:3000654 ! arbekacin
relationship: confers_resistance_to_drug ARO:3000655 ! gentamicin B
xref: PDB:3FRH

[Term]
id: ARO:3000861
name: rmtC
namespace: antibiotic_resistance
def: "RmtC is a rRNA methyltransferase found in Proteus mirabilis with high level resistance to similar to aminoglycosides, with the exception of non-4,6-disubstituted deoxystreptamines (streptomycin and neomycin). It has also been isolated in Salmonella enterica ser. Virchow. It is hypothesized to methylate G1405, like related methyltransferases RmtA, RmtB, and ArmA." [PMID:21177880, PMID:26488937, PMID:16377684, PMID:20350396]
is_a: ARO:3004271 ! 16S rRNA methyltransferase (G1405)
relationship: confers_resistance_to_drug ARO:0000007 ! dibekacin
relationship: confers_resistance_to_drug ARO:0000013 ! amikacin
relationship: confers_resistance_to_drug ARO:0000014 ! gentamicin C
relationship: confers_resistance_to_drug ARO:0000035 ! sisomicin
relationship: confers_resistance_to_drug ARO:0000038 ! netilmicin
relationship: confers_resistance_to_drug ARO:0000049 ! kanamycin A
relationship: confers_resistance_to_drug ARO:0000052 ! tobramycin
relationship: confers_resistance_to_drug ARO:3000652 ! isepamicin
relationship: confers_resistance_to_drug ARO:3000653 ! G418
relationship: confers_resistance_to_drug ARO:3000654 ! arbekacin
relationship: confers_resistance_to_drug ARO:3000655 ! gentamicin B

[Term]
id: ARO:3000862
name: sgm
namespace: antibiotic_resistance
def: "Sgm, or sisomicin-gentamicin methyltransferase, methylates G1405 of 16S rRNA to confer resistance to various aminoglycosides." [PMID:20194115]
is_a: ARO:3004271 ! 16S rRNA methyltransferase (G1405)
relationship: confers_resistance_to_drug ARO:0000007 ! dibekacin
relationship: confers_resistance_to_drug ARO:0000013 ! amikacin
relationship: confers_resistance_to_drug ARO:0000014 ! gentamicin C
relationship: confers_resistance_to_drug ARO:0000035 ! sisomicin
relationship: confers_resistance_to_drug ARO:0000038 ! netilmicin
relationship: confers_resistance_to_drug ARO:0000049 ! kanamycin A
relationship: confers_resistance_to_drug ARO:0000052 ! tobramycin
relationship: confers_resistance_to_drug ARO:3000652 ! isepamicin
relationship: confers_resistance_to_drug ARO:3000653 ! G418
relationship: confers_resistance_to_drug ARO:3000654 ! arbekacin
relationship: confers_resistance_to_drug ARO:3000655 ! gentamicin B
xref: PDB:3LCV

[Term]
id: ARO:3000863
name: defensin resistant mprF
namespace: antibiotic_resistance
def: "MprF is a integral membrane protein that modifies the negatively-charged phosphatidylglycerol on the membrane surface of both Gram-positive and Gram-negative bacteria. This confers resistance to cationic peptides that disrupt the cell membrane, including defensins." [PMID:14769468, PMID:19915718, PMID:20498310]
is_a: ARO:3000519 ! antibiotic target modifying enzyme
is_a: ARO:3003421 ! antibiotic resistant mprF
relationship: confers_resistance_to ARO:3000053 ! peptide antibiotic

[Term]
id: ARO:3000864
name: fluoroquinolone resistant gyrB
namespace: antibiotic_resistance
def: "Point mutations in DNA gyrase subunit B (gyrB) observed in Mycobacterium tuberculosis can result in resistance to fluoroquinolones." [PMID:22279180]
is_a: ARO:3000220 ! antibiotic resistant DNA topoisomerase subunit gyrB
is_a: ARO:3000452 ! fluoroquinolone resistant DNA topoisomerase
relationship: confers_resistance_to ARO:0000001 ! fluoroquinolone antibiotic
relationship: derives_from ARO:3003261 ! fluoroquinolone sensitive gyrB

[Term]
id: ARO:3000865
name: oleD
namespace: antibiotic_resistance
def: "OleD is a glycotransferase found in Streptomyces antibioticus, a natural producer  of oleandomycin. OleD can glycosylate a wide range of macrolides. Unlike oleI, oleD is not found in the oleandomycin biosynthetic cluster." [PMID:10766792, PMID:8244027, PMID:17376874]
is_a: ARO:3000465 ! ole glycosyltransferase
relationship: confers_resistance_to_drug ARO:0000006 ! erythromycin
relationship: confers_resistance_to_drug ARO:3000145 ! tylosin
xref: PDB:2IYF

[Term]
id: ARO:3000866
name: oleI
namespace: antibiotic_resistance
def: "OleI is a glycosyltransferase found in Streptomyces antibioticus, specifically the oleandomycin biosynthetic cluster. OleI glycosylates oleandomycin to confer self-resistance." [PMID:17376874]
is_a: ARO:3000465 ! ole glycosyltransferase
relationship: confers_resistance_to_drug ARO:3000867 ! oleandomycin
xref: PDB:2IYA

[Term]
id: ARO:3000867
name: oleandomycin
namespace: antibiotic_resistance
def: "Oleandomycin is a 14-membered macrolide produced by Streptomyces antibioticus. It is ssimilar to erythromycin, and contains a desosamine amino sugar and an oleandrose sugar. It targets the 50S ribosomal subunit to prevent protein synthesis." []
is_a: ARO:0000000 ! macrolide antibiotic
synonym: "Amimycin" EXACT []
synonym: "Matromycin" EXACT []
xref: PubChem:72493

[Term]
id: ARO:3000869
name: streptothricin acetyltransferase (SAT)
namespace: antibiotic_resistance
def: "AcetylCoA dependent acetyltransferase that acetylate streptothricins such as nourseothricin at position 16 (beta position of beta-lysine)." [PMID:8394835, PMID:3624064]
is_a: ARO:3000557 ! antibiotic inactivation enzyme
is_a: ARO:3004027 ! determinant of resistance to nucleoside antibiotics
relationship: confers_resistance_to ARO:3000034 ! nucleoside antibiotic
relationship: participates_in ARO:3000106 ! acylation of antibiotic conferring resistance

[Term]
id: ARO:3000870
name: triclosan
namespace: antibiotic_resistance
def: "Triclosan is a common antibacterial agent added to many consumer products as a biocide.  It is an inhibitor of fatty acid biosynthesis by blocking enoyl-carrier protein reductase (FabI)." [PMID:10196195, PMID:19768684]
is_a: ARO:3000003 ! antibiotic without defined classification
xref: PubChem:5564

[Term]
id: ARO:3000871
name: fatty acid synthesis enzyme targeted by antibiotic
namespace: antibiotic_resistance
def: "Antibiotics can target bacteria-specific fatty acid biosynthesis enzymes." [PMID:14736233]
is_a: ARO:3000708 ! antibiotic target

[Term]
id: ARO:3000872
name: antibiotic sensitive enoyl-acyl carrier reductase
namespace: antibiotic_resistance
def: "Enoyl-acyl carrier reductases catalyze the final enoyl reduction step in bacterial type II fatty acid elongation. Triclosan antibiotics block enoyl reduction and therefore fatty acid synthesis, functioning as a broad spectrum biocide and antibiotic." [PMID:14736233]
is_a: ARO:3000871 ! fatty acid synthesis enzyme targeted by antibiotic
relationship: targeted_by ARO:3000870 ! triclosan

[Term]
id: ARO:3000873
name: TEM-1
namespace: antibiotic_resistance
def: "TEM-1 is a broad-spectrum beta-lactamase found in many Gram-negative bacteria. Confers resistance to penicillins and first generation cephalosphorins." [PMID:358200, PMID:20412308, PMID:5326330]
is_a: ARO:3000014 ! TEM beta-lactamase
relationship: confers_resistance_to_drug ARO:0000064 ! amoxicillin
relationship: confers_resistance_to_drug ARO:3000637 ! ampicillin
relationship: confers_resistance_to_drug ARO:3000704 ! cefalotin
synonym: "RTEM-1" EXACT []
synonym: "TEM-98" EXACT []

[Term]
id: ARO:3000874
name: TEM-2
namespace: antibiotic_resistance
def: "TEM-2 is a broad-spectrum beta-lactamase." [PMID:358199, PMID:1107329]
is_a: ARO:3000014 ! TEM beta-lactamase

[Term]
id: ARO:3000875
name: TEM-3
namespace: antibiotic_resistance
def: "TEM-3 is an extended-spectrum beta-lactamase found in Klebsiella pneumoniae." [PMID:3316146, PMID:2550326]
is_a: ARO:3000014 ! TEM beta-lactamase
synonym: "CTX-1" EXACT []
synonym: "TEM-14" EXACT []

[Term]
id: ARO:3000876
name: TEM-4
namespace: antibiotic_resistance
def: "TEM-4 is an extended-spectrum beta-lactamase that has been found in clinical isolates." [PMID:2692515, PMID:2550326]
is_a: ARO:3000014 ! TEM beta-lactamase

[Term]
id: ARO:3000877
name: TEM-5
namespace: antibiotic_resistance
def: "TEM-5 is an extended-spectrum beta-lactamase that has been found in clinical isolates." [PMID:2550326, PMID:3293523]
is_a: ARO:3000014 ! TEM beta-lactamase
synonym: "CAZ-1" EXACT []

[Term]
id: ARO:3000878
name: TEM-6
namespace: antibiotic_resistance
def: "TEM-6 is an extended-spectrum beta-lactamase found in E. coli." [PMID:3312022]
is_a: ARO:3000014 ! TEM beta-lactamase

[Term]
id: ARO:3000879
name: TEM-7
namespace: antibiotic_resistance
def: "TEM-7 is an extended-spectrum beta-lactamase that has been found in clinical isolates." [PMID:2506109, PMID:3055178]
is_a: ARO:3000014 ! TEM beta-lactamase

[Term]
id: ARO:3000880
name: TEM-8
namespace: antibiotic_resistance
def: "TEM-8 is an extended-spectrum beta-lactamase found in Klebsiella pneumoniae." [PMID:2558614, PMID:1416873, PMID:9925535]
is_a: ARO:3000014 ! TEM beta-lactamase
synonym: "CAZ-2" EXACT []

[Term]
id: ARO:3000881
name: TEM-9
namespace: antibiotic_resistance
def: "TEM-9 is an extended-spectrum beta-lactamase that has been found in clinical isolates." [PMID:3312022, PMID:3326875]
is_a: ARO:3000014 ! TEM beta-lactamase
synonym: "RHH-1" EXACT []

[Term]
id: ARO:3000882
name: TEM-10
namespace: antibiotic_resistance
def: "TEM-10 is an extended-spectrum beta-lactamase round in Morganella morganii." [PMID:8109951, PMID:2684007, PMID:9925535]
is_a: ARO:3000014 ! TEM beta-lactamase
synonym: "MGH-1" EXACT []
synonym: "TEM-23" EXACT []
synonym: "TEM-E3" EXACT []

[Term]
id: ARO:3000883
name: TEM-11
namespace: antibiotic_resistance
def: "TEM-11 is an extended-spectrum beta-lactamase found in Proteus mirabilis." [PMID:9925535, PMID:2665644]
is_a: ARO:3000014 ! TEM beta-lactamase
synonym: "CAZ-lo" EXACT []

[Term]
id: ARO:3000884
name: TEM-12
namespace: antibiotic_resistance
def: "TEM-12 is an extended-spectrum beta-lactamase found in Klebsiella oxytoca." [PMID:7840586, PMID:2197339, PMID:9925535]
is_a: ARO:3000014 ! TEM beta-lactamase
synonym: "CAZ-3" EXACT []
synonym: "TEM-26b" EXACT []
synonym: "TEM-E2" EXACT []
synonym: "YOU-2" EXACT []

[Term]
id: ARO:3000885
name: TEM-13
namespace: antibiotic_resistance
def: "TEM-13 is a broad-spectrum beta-lactamase that has been found in clinical isolates." [PMID:9925535]
is_a: ARO:3000014 ! TEM beta-lactamase

[Term]
id: ARO:3000886
name: TEM-15
namespace: antibiotic_resistance
def: "TEM-15 is an extended-spectrum beta-lactamase that has been found in Haemophilus parainfluenzae." [PMID:10681352, PMID:9925535]
is_a: ARO:3000014 ! TEM beta-lactamase

[Term]
id: ARO:3000887
name: TEM-16
namespace: antibiotic_resistance
def: "TEM-16 is an extended-spectrum beta-lactamase found in Klebsiella pneumoniae." [PMID:1416873, PMID:3055178]
is_a: ARO:3000014 ! TEM beta-lactamase
synonym: "CAZ-7" EXACT []

[Term]
id: ARO:3000888
name: TEM-17
namespace: antibiotic_resistance
def: "TEM-17 is an extended-spectrum beta-lactamase found in Capnocytophaga ochracea." [PMID:10681352]
is_a: ARO:3000014 ! TEM beta-lactamase

[Term]
id: ARO:3000889
name: TEM-18
namespace: antibiotic_resistance
def: "TEM-18 is an extended-spectrum beta-lactamase that has been found in clinical isolates." [PMID:2558614]
is_a: ARO:3000014 ! TEM beta-lactamase

[Term]
id: ARO:3000890
name: TEM-19
namespace: antibiotic_resistance
def: "TEM-19 is an extended-spectrum beta-lactamase that has been found in clinical isolates." [PMID:2073111]
is_a: ARO:3000014 ! TEM beta-lactamase

[Term]
id: ARO:3000891
name: TEM-20
namespace: antibiotic_resistance
def: "TEM-20 is an extended-spectrum beta-lactamase found in several species of Gram-negative bacteria." [PMID:10103213, PMID:8586268, PMID:2184088]
is_a: ARO:3000014 ! TEM beta-lactamase

[Term]
id: ARO:3000892
name: TEM-21
namespace: antibiotic_resistance
def: "TEM-21 is an extended-spectrum beta-lactamase found in many species of Gram-negative bacteria." [PMID:8586268, PMID:9687421, PMID:10103213, PMID:2184088]
is_a: ARO:3000014 ! TEM beta-lactamase

[Term]
id: ARO:3000893
name: TEM-22
namespace: antibiotic_resistance
def: "TEM-22 is an extended-spectrum beta-lactamase found in Klebsiella pneumoniae." [PMID:8239625, PMID:10103213]
is_a: ARO:3000014 ! TEM beta-lactamase

[Term]
id: ARO:3000894
name: TEM-24
namespace: antibiotic_resistance
def: "TEM-24 is an extended-spectrum beta-lactamase found in Klebsiella pneumoniae." [PMID:1416873, PMID:9925535, PMID:2558614]
is_a: ARO:3000014 ! TEM beta-lactamase
synonym: "CAZ-6" EXACT []

[Term]
id: ARO:3000895
name: TEM-25
namespace: antibiotic_resistance
def: "TEM-25 is an extended-spectrum beta-lactamase that has been found in clinical isolates." [PMID:7840586, PMID:1929316]
is_a: ARO:3000014 ! TEM beta-lactamase
synonym: "CTX-2" EXACT []

[Term]
id: ARO:3000896
name: TEM-26
namespace: antibiotic_resistance
def: "TEM-26 is an extended-spectrum beta-lactamase that has been found in clinical isolates." [PMID:1416892]
is_a: ARO:3000014 ! TEM beta-lactamase
synonym: "YOU-1" EXACT []

[Term]
id: ARO:3000897
name: TEM-27
namespace: antibiotic_resistance
def: "TEM-27 is an extended-spectrum beta-lactamase that has been found in clinical isolates." [PMID:7726515]
is_a: ARO:3000014 ! TEM beta-lactamase

[Term]
id: ARO:3000898
name: TEM-28
namespace: antibiotic_resistance
def: "TEM-28 is an extended-spectrum beta-lactamase found in E. coli." [PMID:8787920]
is_a: ARO:3000014 ! TEM beta-lactamase

[Term]
id: ARO:3000899
name: TEM-29
namespace: antibiotic_resistance
def: "TEM-29 is an extended-spectrum beta-lactamase that has been found in clinical isolates." [PMID:8586268]
is_a: ARO:3000014 ! TEM beta-lactamase

[Term]
id: ARO:3000900
name: TEM-30
namespace: antibiotic_resistance
def: "TEM-30 is an inhibitor-resistant beta-lactamase found in E. coli. Confers resistance to amoxycilllin-clavulanic acid, ticarcillin-clavulanic acid, kanamycin, neomycin, and intermediate resistance to mezlocillin and piperacillin." [PMID:8056297, PMID:1490918]
is_a: ARO:3000014 ! TEM beta-lactamase
relationship: confers_resistance_to_drug ARO:0000064 ! amoxicillin
relationship: confers_resistance_to_drug ARO:3003997 ! amoxicillin-clavulanic acid
synonym: "E-GUER" EXACT []
synonym: "IRT-2" EXACT []
synonym: "TEM-99" EXACT []
synonym: "TRI-2" EXACT []

[Term]
id: ARO:3000901
name: TEM-31
namespace: antibiotic_resistance
def: "TEM-31 is an inhibitor-resistant beta-lactamase that has been found in clinical isolates." [PMID:8056297, PMID:1490918]
is_a: ARO:3000014 ! TEM beta-lactamase
synonym: "E-SAL" EXACT []
synonym: "IRT-1" EXACT []
synonym: "TRI-1" EXACT []

[Term]
id: ARO:3000902
name: TEM-32
namespace: antibiotic_resistance
def: "TEM-32 is an inhibitor-resistant beta-lactamase that has been found in clinical isolates." [PMID:8257123]
is_a: ARO:3000014 ! TEM beta-lactamase
synonym: "IRT-3" EXACT []

[Term]
id: ARO:3000903
name: TEM-33
namespace: antibiotic_resistance
def: "TEM-33 is an inhibitor-resistant beta-lactamase that has been found in clinical isolates." [PMID:9925535, PMID:8067742]
is_a: ARO:3000014 ! TEM beta-lactamase
synonym: "IRT-5" EXACT []

[Term]
id: ARO:3000904
name: TEM-34
namespace: antibiotic_resistance
def: "TEM-34 is an inhibitor-resistant beta-lactamase that has been found in clinical isolates." [PMID:8067742]
is_a: ARO:3000014 ! TEM beta-lactamase
synonym: "IRT-6" EXACT []
synonym: "TEM-97" EXACT []

[Term]
id: ARO:3000905
name: TEM-35
namespace: antibiotic_resistance
def: "TEM-35 is an inhibitor-resistant beta-lactamase that has been found in clinical isolates." [PMID:8067742]
is_a: ARO:3000014 ! TEM beta-lactamase
synonym: "IRT-4" EXACT []

[Term]
id: ARO:3000906
name: TEM-36
namespace: antibiotic_resistance
def: "TEM-36 is an inhibitor-resistant beta-lactamase that has been found in clinical isolates." [PMID:8067742]
is_a: ARO:3000014 ! TEM beta-lactamase
synonym: "IRT-7" EXACT []

[Term]
id: ARO:3000907
name: TEM-37
namespace: antibiotic_resistance
def: "TEM-37 is an inhibitor-resistant beta-lactamase that has been found in clinical isolates." [PMID:7726509]
is_a: ARO:3000014 ! TEM beta-lactamase
synonym: "IRT-8" EXACT []

[Term]
id: ARO:3000908
name: TEM-38
namespace: antibiotic_resistance
def: "TEM-38 is an inhibitor-resistant beta-lactamase that has been found in clinical isolates." [PMID:7726509]
is_a: ARO:3000014 ! TEM beta-lactamase
synonym: "IRT-9" EXACT []

[Term]
id: ARO:3000909
name: TEM-39
namespace: antibiotic_resistance
def: "TEM-39 is an inhibitor-resistant beta-lactamase that has been found in clinical isolates." [PMID:7726509]
is_a: ARO:3000014 ! TEM beta-lactamase
synonym: "IRT-10" EXACT []

[Term]
id: ARO:3000910
name: TEM-40
namespace: antibiotic_resistance
def: "TEM-40 is an inhibitor-resistant beta-lactamase that has been found in clinical isolates." [PMID:8585729]
is_a: ARO:3000014 ! TEM beta-lactamase
synonym: "IRT-11" EXACT []
synonym: "IRT-167" EXACT []

[Term]
id: ARO:3000911
name: TEM-42
namespace: antibiotic_resistance
def: "TEM-42 is an extended-spectrum beta-lactamase that has been found in clinical isolates." [PMID:8913451]
is_a: ARO:3000014 ! TEM beta-lactamase

[Term]
id: ARO:3000912
name: TEM-43
namespace: antibiotic_resistance
def: "TEM-43 is an extended-spectrum beta-lactamase found in Klebsiella pneumoniae." [PMID:9661002]
is_a: ARO:3000014 ! TEM beta-lactamase

[Term]
id: ARO:3000913
name: TEM-44
namespace: antibiotic_resistance
def: "TEM-44 is an inhibitor-resistant beta-lactamase that has been found in clinical isolates." [PMID:8877532]
is_a: ARO:3000014 ! TEM beta-lactamase
synonym: "IRT2-2" EXACT []
synonym: "IT-13" EXACT []

[Term]
id: ARO:3000914
name: TEM-45
namespace: antibiotic_resistance
def: "TEM-45 is an inhibitor-resistant beta-lactamase found in E. coli." [PMID:9021194]
is_a: ARO:3000014 ! TEM beta-lactamase
synonym: "IRT-14" EXACT []

[Term]
id: ARO:3000915
name: TEM-46
namespace: antibiotic_resistance
def: "TEM-46 is an extended-spectrum beta-lactamase that has been found in clinical isolates." [PMID:9056022]
is_a: ARO:3000014 ! TEM beta-lactamase
synonym: "CAZ-9" EXACT []

[Term]
id: ARO:3000916
name: TEM-47
namespace: antibiotic_resistance
def: "TEM-47 is an extended-spectrum beta-lactamase found in Klebsiella pneumoniae." [PMID:9517925]
is_a: ARO:3000014 ! TEM beta-lactamase

[Term]
id: ARO:3000917
name: TEM-48
namespace: antibiotic_resistance
def: "TEM-48 is an extended-spectrum beta-lactamase found Klebsiella pneumoniae." [PMID:9517925]
is_a: ARO:3000014 ! TEM beta-lactamase

[Term]
id: ARO:3000918
name: TEM-49
namespace: antibiotic_resistance
def: "TEM-49 extended-spectrum beta-lactamase found in E. coli." [PMID:9517925]
is_a: ARO:3000014 ! TEM beta-lactamase

[Term]
id: ARO:3000919
name: TEM-50
namespace: antibiotic_resistance
def: "TEM-50 is an inhibitor-resistant, extended-spectrum beta-lactamase that has been found in clinical isolates." [PMID:9174192]
is_a: ARO:3000014 ! TEM beta-lactamase
synonym: "CMT-1" EXACT []

[Term]
id: ARO:3000920
name: TEM-51
namespace: antibiotic_resistance
def: "TEM-51 is an inhibitor-resistant beta-lactamase that has been found in clinical isolates." [PMID:9371365]
is_a: ARO:3000014 ! TEM beta-lactamase
synonym: "IRT-15" EXACT []

[Term]
id: ARO:3000921
name: TEM-52
namespace: antibiotic_resistance
def: "TEM-52 is an extended-spectrum beta-lactamase found in Klebsiella pneumoniae and Salmonella enterica." [PMID:9449269]
is_a: ARO:3000014 ! TEM beta-lactamase

[Term]
id: ARO:3000922
name: TEM-53
namespace: antibiotic_resistance
def: "TEM-53 is an extended-spectrum beta-lactamase found in Klebsiella pneumoniae." [PMID:9925535]
is_a: ARO:3000014 ! TEM beta-lactamase

[Term]
id: ARO:3000923
name: TEM-54
namespace: antibiotic_resistance
def: "TEM-54 is an inhibitor-resistant beta-lactamase found in E. coli." [PMID:9925535]
is_a: ARO:3000014 ! TEM beta-lactamase

[Term]
id: ARO:3000924
name: TEM-55
namespace: antibiotic_resistance
def: "TEM-55 is a broad-spectrum beta-lactamase found in E. coli." []
is_a: ARO:3000014 ! TEM beta-lactamase

[Term]
id: ARO:3000925
name: TEM-56
namespace: antibiotic_resistance
def: "TEM-56 is an extended-spectrum beta-lactamase that has been found in clinical isolates." [PMID:10639384]
is_a: ARO:3000014 ! TEM beta-lactamase

[Term]
id: ARO:3000926
name: TEM-57
namespace: antibiotic_resistance
def: "TEM-57 is a broad-spectrum beta-lactamase found in E. coli." [PMID:10543745]
is_a: ARO:3000014 ! TEM beta-lactamase

[Term]
id: ARO:3000927
name: TEM-58
namespace: antibiotic_resistance
def: "TEM-58 is an inhibitor-resistant beta-lactamase that has been found in clinical isolates." [PMID:9559800]
is_a: ARO:3000014 ! TEM beta-lactamase

[Term]
id: ARO:3000928
name: TEM-59
namespace: antibiotic_resistance
def: "TEM-59 is an inhibitor-resistant beta-lactamase that has been found in clinical isolates." [PMID:10390218]
is_a: ARO:3000014 ! TEM beta-lactamase
synonym: "IRT-17" EXACT []

[Term]
id: ARO:3000929
name: TEM-60
namespace: antibiotic_resistance
def: "TEM-60 is an extended-spectrum beta-lactamase that has been found in clinical isolates." [PMID:9624494]
is_a: ARO:3000014 ! TEM beta-lactamase

[Term]
id: ARO:3000930
name: TEM-61
namespace: antibiotic_resistance
def: "TEM-61 is an extended-spectrum beta-lactamase that has been found in clinical isolates." [PMID:2665644]
is_a: ARO:3000014 ! TEM beta-lactamase
synonym: "CAZ-hi" EXACT []

[Term]
id: ARO:3000931
name: TEM-63
namespace: antibiotic_resistance
def: "TEM-63 is an extended-spectrum beta-lactamase found in E. coli." [PMID:11120950]
is_a: ARO:3000014 ! TEM beta-lactamase
synonym: "TEM-64" EXACT []

[Term]
id: ARO:3000932
name: TEM-65
namespace: antibiotic_resistance
def: "TEM-65 is an inhibitor-resistant beta-lactamase that has been found in clinical isolates." [PMID:10543745]
is_a: ARO:3000014 ! TEM beta-lactamase
synonym: "IRT-16" EXACT []

[Term]
id: ARO:3000933
name: TEM-66
namespace: antibiotic_resistance
def: "TEM-66 is an extended-spectrum beta-lactamase that has been found in clinical isolates." [PMID:10543745]
is_a: ARO:3000014 ! TEM beta-lactamase

[Term]
id: ARO:3000934
name: TEM-67
namespace: antibiotic_resistance
def: "TEM-67 is an inhibitor-resistant beta-lactamase found in Proteus mirabilis." [PMID:12499163]
is_a: ARO:3000014 ! TEM beta-lactamase

[Term]
id: ARO:3000935
name: TEM-68
namespace: antibiotic_resistance
def: "TEM-68 is an inhibitor resistant, extended-spectrum beta-lactamase found in Klebsiella pneumoniae." [PMID:12019125, PMID:10817699]
is_a: ARO:3000014 ! TEM beta-lactamase
synonym: "CMT-2" EXACT []

[Term]
id: ARO:3000936
name: TEM-70
namespace: antibiotic_resistance
def: "TEM-70 is a beta-lactamase found in E. coli." [PMID:23643553]
is_a: ARO:3000014 ! TEM beta-lactamase

[Term]
id: ARO:3000937
name: TEM-71
namespace: antibiotic_resistance
def: "TEM-71 is an extended-spectrum beta-lactamase found in Klebsiella pneumoniae." [PMID:12019125]
is_a: ARO:3000014 ! TEM beta-lactamase

[Term]
id: ARO:3000938
name: TEM-72
namespace: antibiotic_resistance
def: "TEM-72 is an extended-spectrum beta-lactamase found in Proteus mirabilis and Morganella morganii." [PMID:10952610]
is_a: ARO:3000014 ! TEM beta-lactamase

[Term]
id: ARO:3000939
name: TEM-73
namespace: antibiotic_resistance
def: "TEM-73 is an inhibitor-resistant beta-lactamase that has been found in clinical isolates." [PMID:10543745]
is_a: ARO:3000014 ! TEM beta-lactamase
synonym: "IRT-18" EXACT []

[Term]
id: ARO:3000940
name: TEM-74
namespace: antibiotic_resistance
def: "TEM-74 is an inhibitor-resistant beta-lactamase that has been found in clinical isolates." [PMID:10543745]
is_a: ARO:3000014 ! TEM beta-lactamase
synonym: "IRT-19" EXACT []

[Term]
id: ARO:3000941
name: TEM-75
namespace: antibiotic_resistance
def: "TEM-75 is an extended-spectrum beta-lactamase that has been found in clinical isolates." [PMID:10624595]
is_a: ARO:3000014 ! TEM beta-lactamase

[Term]
id: ARO:3000942
name: TEM-76
namespace: antibiotic_resistance
def: "TEM-76 is an inhibitor-resistant beta-lactamase found in E. coli." [PMID:10991849]
is_a: ARO:3000014 ! TEM beta-lactamase
synonym: "IRT-20" EXACT []

[Term]
id: ARO:3000944
name: TEM-78
namespace: antibiotic_resistance
def: "TEM-78 is an inhibitor-resistant beta-lactamase found in E. coli." [PMID:10991849]
is_a: ARO:3000014 ! TEM beta-lactamase
synonym: "IRT-22" EXACT []

[Term]
id: ARO:3000946
name: TEM-79
namespace: antibiotic_resistance
def: "TEM-79 is an inhibitor-resistant beta-lactamase found in E. coli." [PMID:10991849]
is_a: ARO:3000014 ! TEM beta-lactamase

[Term]
id: ARO:3000947
name: TEM-80
namespace: antibiotic_resistance
def: "TEM-80 is an inhibitor-resistant beta-lactamase found in Enterobacter cloacae." [PMID:11959543]
is_a: ARO:3000014 ! TEM beta-lactamase
synonym: "IRT-24" EXACT []

[Term]
id: ARO:3000948
name: TEM-81
namespace: antibiotic_resistance
def: "TEM-81 is an inhibitor-resistant beta-lactamase found in E. coli." [PMID:10991849]
is_a: ARO:3000014 ! TEM beta-lactamase

[Term]
id: ARO:3000949
name: TEM-82
namespace: antibiotic_resistance
def: "TEM-82 is an inhibitor-resistant beta-lactamase found in E. coli." [PMID:10991849]
is_a: ARO:3000014 ! TEM beta-lactamase

[Term]
id: ARO:3000950
name: TEM-83
namespace: antibiotic_resistance
def: "TEM-83 is an inhibitor-resistant beta-lactamase found in E. coli." [PMID:10991849]
is_a: ARO:3000014 ! TEM beta-lactamase

[Term]
id: ARO:3000951
name: TEM-84
namespace: antibiotic_resistance
def: "TEM-84 is an inhibitor-resistant beta-lactamase found in E. coli." [PMID:10991849]
is_a: ARO:3000014 ! TEM beta-lactamase

[Term]
id: ARO:3000952
name: TEM-85
namespace: antibiotic_resistance
def: "TEM-85 is an extended-spectrum beta-lactamase found in Klebsiella pneumoniae." [PMID:15855509]
is_a: ARO:3000014 ! TEM beta-lactamase

[Term]
id: ARO:3000953
name: TEM-86
namespace: antibiotic_resistance
def: "TEM-86 is an extended-spectrum beta-lactamase found in Klebsiella pneumoniae." [PMID:15855509]
is_a: ARO:3000014 ! TEM beta-lactamase

[Term]
id: ARO:3000954
name: TEM-87
namespace: antibiotic_resistance
def: "TEM-87 is an extended-spectrum beta-lactamase found in Proteus mirabilis." [PMID:11850290]
is_a: ARO:3000014 ! TEM beta-lactamase

[Term]
id: ARO:3000955
name: TEM-88
namespace: antibiotic_resistance
def: "TEM-88 is an extended-spectrum beta-lactamase found in Klebsiella pneumoniae." [PMID:11709362]
is_a: ARO:3000014 ! TEM beta-lactamase

[Term]
id: ARO:3000956
name: TEM-89
namespace: antibiotic_resistance
def: "TEM-89 is an inhibitor-resistant, extended-spectrum beta-lactamase that has been found in clinical isolates." [PMID:11709345]
is_a: ARO:3000014 ! TEM beta-lactamase
synonym: "CMT-3" EXACT []

[Term]
id: ARO:3000957
name: TEM-90
namespace: antibiotic_resistance
def: "TEM-90 is a broad-spectrum beta-lactamase found in E. coli." [PMID:11557499]
is_a: ARO:3000014 ! TEM beta-lactamase
synonym: "TLE-1" EXACT []

[Term]
id: ARO:3000958
name: TEM-91
namespace: antibiotic_resistance
def: "TEM-91 is an extended-spectrum beta-lactamase found in E. coli." [PMID:12937007]
is_a: ARO:3000014 ! TEM beta-lactamase

[Term]
id: ARO:3000959
name: TEM-92
namespace: antibiotic_resistance
def: "TEM-92 is an extended-spectrum beta-lactamase found in Proteus mirabilis." [PMID:11257046]
is_a: ARO:3000014 ! TEM beta-lactamase

[Term]
id: ARO:3000960
name: TEM-93
namespace: antibiotic_resistance
def: "TEM-93 is an extended-spectrum beta-lactamase found in E. coli." [PMID:15855509]
is_a: ARO:3000014 ! TEM beta-lactamase

[Term]
id: ARO:3000961
name: TEM-94
namespace: antibiotic_resistance
def: "TEM-94 is an extended-spectrum beta-lactamase found in E. coli." [PMID:15855509]
is_a: ARO:3000014 ! TEM beta-lactamase

[Term]
id: ARO:3000962
name: TEM-95
namespace: antibiotic_resistance
def: "TEM-95 is a broad-spectrum beta-lactamase found in E. coli." [PMID:12234838]
is_a: ARO:3000014 ! TEM beta-lactamase

[Term]
id: ARO:3000963
name: TEM-96
namespace: antibiotic_resistance
def: "TEM-96 is a beta-lactamase found in E. coli." [PMID:24499167]
is_a: ARO:3000014 ! TEM beta-lactamase

[Term]
id: ARO:3000964
name: TEM-101
namespace: antibiotic_resistance
def: "TEM-101 is an extended-spectrum beta-lactamase found in E. coli." [PMID:3055178]
is_a: ARO:3000014 ! TEM beta-lactamase

[Term]
id: ARO:3000965
name: TEM-102
namespace: antibiotic_resistance
def: "TEM-102 is an extended-spectrum beta-lactamase that has been found in clinical isolates." [PMID:12878521]
is_a: ARO:3000014 ! TEM beta-lactamase

[Term]
id: ARO:3000966
name: TEM-103
namespace: antibiotic_resistance
def: "TEM-103 is an inhibitor-resistant beta-lactamase that has been found in E. coli." [PMID:12384377]
is_a: ARO:3000014 ! TEM beta-lactamase
synonym: "IRT-28" EXACT []

[Term]
id: ARO:3000967
name: TEM-104
namespace: antibiotic_resistance
def: "TEM-104 is a beta-lactamase found in Klebsiella pneumoniae." [PMID:16533535, PMID:27598630]
is_a: ARO:3000014 ! TEM beta-lactamase

[Term]
id: ARO:3000968
name: TEM-105
namespace: antibiotic_resistance
def: "TEM-105 is a beta-lactamase found in E. coli." [PMID:16533535]
is_a: ARO:3000014 ! TEM beta-lactamase

[Term]
id: ARO:3000969
name: TEM-106
namespace: antibiotic_resistance
def: "TEM-106 is an extended-spectrum beta-lactamase found in E. coli." [PMID:11959586]
is_a: ARO:3000014 ! TEM beta-lactamase

[Term]
id: ARO:3000970
name: TEM-107
namespace: antibiotic_resistance
def: "TEM-107 is an extended-spectrum beta-lactamase found in Klebsiella pneumoniae." [PMID:11959586]
is_a: ARO:3000014 ! TEM beta-lactamase

[Term]
id: ARO:3000971
name: TEM-108
namespace: antibiotic_resistance
def: "TEM-108 is a beta-lactamase that has been found in clinical isolates." [PMID:15297528]
is_a: ARO:3000014 ! TEM beta-lactamase

[Term]
id: ARO:3000972
name: TEM-109
namespace: antibiotic_resistance
def: "TEM-109 is an inhibitor-resistant, extended-spectrum beta-lactamase found in E. coli." [PMID:16251281]
is_a: ARO:3000014 ! TEM beta-lactamase
synonym: "CMT-5" EXACT []

[Term]
id: ARO:3000973
name: TEM-110
namespace: antibiotic_resistance
def: "TEM-110 is a broad-spectrum beta-lactamase found in Klebsiella pneumoniae." [PMID:18292096]
is_a: ARO:3000014 ! TEM beta-lactamase

[Term]
id: ARO:3000974
name: TEM-111
namespace: antibiotic_resistance
def: "TEM-111 is a beta-lactamase found in E. coli and P. mirabilis" [PMID:22450979]
is_a: ARO:3000014 ! TEM beta-lactamase

[Term]
id: ARO:3000975
name: TEM-112
namespace: antibiotic_resistance
def: "TEM-112 is an extended-spectrum beta-lactamase found in E. coli." [PMID:15282240]
is_a: ARO:3000014 ! TEM beta-lactamase

[Term]
id: ARO:3000976
name: TEM-113
namespace: antibiotic_resistance
def: "TEM-113 is an extended-spectrum beta-lactamase found in Proteus mirabilis." [PMID:15282240]
is_a: ARO:3000014 ! TEM beta-lactamase

[Term]
id: ARO:3000977
name: TEM-114
namespace: antibiotic_resistance
def: "TEM-114 is an extended-spectrum beta-lactamase found in Enterobacter aerogenes." [PMID:15282240]
is_a: ARO:3000014 ! TEM beta-lactamase

[Term]
id: ARO:3000978
name: TEM-115
namespace: antibiotic_resistance
def: "TEM-115 is an extended-spectrum beta-lactamase found in Klebsiella pneumoniae." [PMID:15047521]
is_a: ARO:3000014 ! TEM beta-lactamase

[Term]
id: ARO:3000979
name: TEM-116
namespace: antibiotic_resistance
def: "TEM-116 is a broad-spectrum beta-lactamase found in many species of bacteria." [PMID:15243036]
is_a: ARO:3000014 ! TEM beta-lactamase

[Term]
id: ARO:3000980
name: TEM-117
namespace: antibiotic_resistance
def: "TEM-117 is a beta-lactamase that has been found in clinical isolates." []
is_a: ARO:3000014 ! TEM beta-lactamase

[Term]
id: ARO:3000981
name: TEM-118
namespace: antibiotic_resistance
def: "TEM-118 is an extended-spectrum beta-lactamase that has been found in clinical isolates." [PMID:12354869]
is_a: ARO:3000014 ! TEM beta-lactamase
synonym: "TEM-HM" EXACT []

[Term]
id: ARO:3000982
name: TEM-120
namespace: antibiotic_resistance
def: "TEM-120 is an extended-spectrum beta-lactamase found in Klebsiella oxytoca." [PMID:15047521]
is_a: ARO:3000014 ! TEM beta-lactamase

[Term]
id: ARO:3000983
name: TEM-121
namespace: antibiotic_resistance
def: "TEM-121 is an inhibitor-resistant, extended-spectrum beta-lactamase found in E. coli and Enterobacter aerogenes." [PMID:15561821]
is_a: ARO:3000014 ! TEM beta-lactamase
synonym: "CMT-4" EXACT []

[Term]
id: ARO:3000984
name: TEM-122
namespace: antibiotic_resistance
def: "TEM-122 is an inhibitor-resistant beta-lactamase found in E. coli." [PMID:15105100]
is_a: ARO:3000014 ! TEM beta-lactamase

[Term]
id: ARO:3000985
name: TEM-123
namespace: antibiotic_resistance
def: "TEM-123 is an extended-spectrum beta-lactamase found in Proteus mirabilis." []
is_a: ARO:3000014 ! TEM beta-lactamase

[Term]
id: ARO:3000986
name: TEM-124
namespace: antibiotic_resistance
def: "TEM-124 is an extended-spectrum beta-lactamase found in Morganella morganii." []
is_a: ARO:3000014 ! TEM beta-lactamase

[Term]
id: ARO:3000987
name: TEM-125
namespace: antibiotic_resistance
def: "TEM-125 is a CMT-type, inhibitor-resistant, extended-spectrum beta-lactamase found in E. coli." [PMID:16801418]
is_a: ARO:3000014 ! TEM beta-lactamase

[Term]
id: ARO:3000988
name: TEM-126
namespace: antibiotic_resistance
def: "TEM-126 is an extended-spectrum beta-lactamase found in E. coli." [PMID:15282240]
is_a: ARO:3000014 ! TEM beta-lactamase

[Term]
id: ARO:3000989
name: TEM-127
namespace: antibiotic_resistance
def: "TEM-127 is a broad-spectrum beta-lactamase found in E. coli." [PMID:15650379]
is_a: ARO:3000014 ! TEM beta-lactamase

[Term]
id: ARO:3000990
name: TEM-128
namespace: antibiotic_resistance
def: "TEM-128 is a broad-spectrum beta-lactamase found in E. coli." [PMID:15650379]
is_a: ARO:3000014 ! TEM beta-lactamase

[Term]
id: ARO:3000993
name: TEM-129
namespace: antibiotic_resistance
def: "TEM-129 is an extended-spectrum beta-lactamase found in Klebsiella oxytoca." [PMID:15472005]
is_a: ARO:3000014 ! TEM beta-lactamase

[Term]
id: ARO:3000994
name: TEM-130
namespace: antibiotic_resistance
def: "TEM-130 is an extended-spectrum beta-lactamase found in Klebsiella pneumoniae." []
is_a: ARO:3000014 ! TEM beta-lactamase

[Term]
id: ARO:3000995
name: TEM-131
namespace: antibiotic_resistance
def: "TEM-131 is an extended-spectrum beta-lactamase found in Salmonella enterica." [PMID:15504851]
is_a: ARO:3000014 ! TEM beta-lactamase

[Term]
id: ARO:3000996
name: TEM-132
namespace: antibiotic_resistance
def: "TEM-132 is an extended-spectrum beta-lactamase found in E. coli and Klebsiella pneumoniae." [PMID:15980402]
is_a: ARO:3000014 ! TEM beta-lactamase

[Term]
id: ARO:3000997
name: TEM-133
namespace: antibiotic_resistance
def: "TEM-133 is an extended-spectrum beta-lactamase found in Klebsiella pneumoniae." [PMID:15855544]
is_a: ARO:3000014 ! TEM beta-lactamase

[Term]
id: ARO:3000998
name: TEM-134
namespace: antibiotic_resistance
def: "TEM-134 is an extended-spectrum beta-lactamase found in Citrobacter koseri." [PMID:15793140]
is_a: ARO:3000014 ! TEM beta-lactamase

[Term]
id: ARO:3000999
name: TEM-135
namespace: antibiotic_resistance
def: "TEM-135 is a broad-spectrum beta-lactamase found in Salmonella enterica." [PMID:15731203]
is_a: ARO:3000014 ! TEM beta-lactamase

[Term]
id: ARO:3001000
name: TEM-136
namespace: antibiotic_resistance
def: "TEM-136 is an extended-spectrum beta-lactamase found in Klebsiella pneumoniae." [PMID:16531430]
is_a: ARO:3000014 ! TEM beta-lactamase

[Term]
id: ARO:3001001
name: TEM-137
namespace: antibiotic_resistance
def: "TEM-137 is an extended-spectrum beta-lactamase found in Shigella sonnei." [PMID:17561568]
is_a: ARO:3000014 ! TEM beta-lactamase

[Term]
id: ARO:3001002
name: TEM-138
namespace: antibiotic_resistance
def: "TEM-138 is an extended-spectrum beta-lactamase found in Salmonella enterica." [PMID:16940125]
is_a: ARO:3000014 ! TEM beta-lactamase

[Term]
id: ARO:3001003
name: TEM-139
namespace: antibiotic_resistance
def: "TEM-139 is an extended-spectrum beta-lactamase found in Klebsiella pneumoniae." [PMID:17382521]
is_a: ARO:3000014 ! TEM beta-lactamase

[Term]
id: ARO:3001004
name: TEM-141
namespace: antibiotic_resistance
def: "TEM-141 is a broad-spectrum beta-lactamase found in Enterobacter cloacae." [PMID:17881870]
is_a: ARO:3000014 ! TEM beta-lactamase

[Term]
id: ARO:3001005
name: TEM-142
namespace: antibiotic_resistance
def: "TEM-142 is an beta-lactamase found in E. coli." []
is_a: ARO:3000014 ! TEM beta-lactamase

[Term]
id: ARO:3001006
name: TEM-143
namespace: antibiotic_resistance
def: "TEM-143 is an extended-spectrum beta-lactamase found in E. coli." []
is_a: ARO:3000014 ! TEM beta-lactamase

[Term]
id: ARO:3001007
name: TEM-144
namespace: antibiotic_resistance
def: "TEM-144 is an extended-spectrum beta-lactamase found in Salmonella enterica." [PMID:16436745]
is_a: ARO:3000014 ! TEM beta-lactamase

[Term]
id: ARO:3001012
name: TEM-145
namespace: antibiotic_resistance
def: "TEM-145 is an inhibitor-resistant beta-lactamase found in E. coli." []
is_a: ARO:3000014 ! TEM beta-lactamase

[Term]
id: ARO:3001013
name: TEM-146
namespace: antibiotic_resistance
def: "TEM-146 is a beta-lactamase found in E. coli." []
is_a: ARO:3000014 ! TEM beta-lactamase

[Term]
id: ARO:3001014
name: TEM-147
namespace: antibiotic_resistance
def: "TEM-147 is an extended-spectrum beta-lactamase found in Pseudomonas aeruginosa." []
is_a: ARO:3000014 ! TEM beta-lactamase

[Term]
id: ARO:3001015
name: TEM-148
namespace: antibiotic_resistance
def: "TEM-148 is a TEM beta-lactamase." []
is_a: ARO:3000014 ! TEM beta-lactamase

[Term]
id: ARO:3001016
name: TEM-149
namespace: antibiotic_resistance
def: "TEM-149 is an extended-spectrum beta-lactamase found in Enterobacter aerogenes." [PMID:18160520]
is_a: ARO:3000014 ! TEM beta-lactamase

[Term]
id: ARO:3001017
name: TEM-150
namespace: antibiotic_resistance
def: "TEM-150 is a beta-lactamase found in Enterobacter spp., E. coli, and Klebsiella pneumoniae." []
is_a: ARO:3000014 ! TEM beta-lactamase

[Term]
id: ARO:3001018
name: TEM-151
namespace: antibiotic_resistance
def: "TEM-151 is a CMT-type, inhibitor-resistant, extended-spectrum beta-lactamase found in E. coli." [PMID:17220412]
is_a: ARO:3000014 ! TEM beta-lactamase

[Term]
id: ARO:3001019
name: TEM-152
namespace: antibiotic_resistance
def: "TEM-152 is a CMT-type, inhibitor-resistant, extended-spectrum beta-lactamase found in E. coli." [PMID:17220412]
is_a: ARO:3000014 ! TEM beta-lactamase

[Term]
id: ARO:3001020
name: TEM-154
namespace: antibiotic_resistance
def: "TEM-154 is a CMT-type, inhibitor-resistant, extended-spectrum beta-lactamase." [PMID:17913717]
is_a: ARO:3000014 ! TEM beta-lactamase

[Term]
id: ARO:3001021
name: TEM-155
namespace: antibiotic_resistance
def: "TEM-155 is an extended-spectrum beta-lactamase." [PMID:19075050]
is_a: ARO:3000014 ! TEM beta-lactamase

[Term]
id: ARO:3001022
name: TEM-156
namespace: antibiotic_resistance
def: "TEM-156 is a TEM beta-lactamase." []
is_a: ARO:3000014 ! TEM beta-lactamase

[Term]
id: ARO:3001023
name: TEM-157
namespace: antibiotic_resistance
def: "TEM-157 is an extended-spectrum beta-lactamase found in Enterobacter cloacae." [PMID:18653970]
is_a: ARO:3000014 ! TEM beta-lactamase

[Term]
id: ARO:3001024
name: TEM-158
namespace: antibiotic_resistance
def: "TEM-158 is an inhibitor-resistant, extended-spectrum beta-lactamase found in E. coli." [PMID:17709463]
is_a: ARO:3000014 ! TEM beta-lactamase
synonym: "CMT-9" EXACT []

[Term]
id: ARO:3001025
name: TEM-159
namespace: antibiotic_resistance
def: "TEM-159 is an inhibitor-resistant beta-lactamase found in Proteus mirabilis." [PMID:18292096]
is_a: ARO:3000014 ! TEM beta-lactamase

[Term]
id: ARO:3001026
name: TEM-160
namespace: antibiotic_resistance
def: "TEM-160 is an inhibitor-resistant beta-lactamase found in Proteus mirabilis." [PMID:18292096]
is_a: ARO:3000014 ! TEM beta-lactamase

[Term]
id: ARO:3001027
name: TEM-161
namespace: antibiotic_resistance
def: "TEM-161 is a beta-lactamase that has been found in clinical isolates." []
is_a: ARO:3000014 ! TEM beta-lactamase

[Term]
id: ARO:3001028
name: TEM-162
namespace: antibiotic_resistance
def: "TEM-162 is a beta-lactamase found in Acinetobacter haemolyticus." []
is_a: ARO:3000014 ! TEM beta-lactamase

[Term]
id: ARO:3001029
name: TEM-163
namespace: antibiotic_resistance
def: "TEM-163 is an inhibitor resistant beta-lactamase found in E. coli." []
is_a: ARO:3000014 ! TEM beta-lactamase

[Term]
id: ARO:3001030
name: TEM-164
namespace: antibiotic_resistance
def: "TEM-164 is an extended-spectrum beta-lactamase found in Klebsiella pneumoniae." [PMID:19728777]
is_a: ARO:3000014 ! TEM beta-lactamase

[Term]
id: ARO:3001031
name: TEM-165
namespace: antibiotic_resistance
def: "TEM-165 is a beta-lactamase that has been found in clinical isolates." [PMID:21860889]
is_a: ARO:3000014 ! TEM beta-lactamase

[Term]
id: ARO:3001032
name: TEM-166
namespace: antibiotic_resistance
def: "TEM-166 is a beta-lactamase found in E. coli." []
is_a: ARO:3000014 ! TEM beta-lactamase

[Term]
id: ARO:3001033
name: TEM-167
namespace: antibiotic_resistance
def: "TEM-167 is an extended-spectrum beta-lactamase found in E. coli." []
is_a: ARO:3000014 ! TEM beta-lactamase

[Term]
id: ARO:3001034
name: TEM-168
namespace: antibiotic_resistance
def: "TEM-168 is an extended-spectrum beta-lactamase." [PMID:19687235]
is_a: ARO:3000014 ! TEM beta-lactamase

[Term]
id: ARO:3001035
name: TEM-169
namespace: antibiotic_resistance
def: "TEM-169 is an extended spectrum beta-lactamase." [PMID:19785534]
is_a: ARO:3000014 ! TEM beta-lactamase

[Term]
id: ARO:3001036
name: TEM-170
namespace: antibiotic_resistance
def: "TEM-170 is a beta-lactamase." [PMID:21903826]
is_a: ARO:3000014 ! TEM beta-lactamase

[Term]
id: ARO:3001037
name: TEM-171
namespace: antibiotic_resistance
def: "TEM-171 is a beta-lactamase." [PMID:21903826]
is_a: ARO:3000014 ! TEM beta-lactamase

[Term]
id: ARO:3001038
name: TEM-172
namespace: antibiotic_resistance
def: "TEM-172 is a beta-lactamase." [PMID:21903826]
is_a: ARO:3000014 ! TEM beta-lactamase

[Term]
id: ARO:3001039
name: TEM-173
namespace: antibiotic_resistance
def: "TEM-173 is a beta-lactamase." [PMID:21903826]
is_a: ARO:3000014 ! TEM beta-lactamase

[Term]
id: ARO:3001040
name: TEM-174
namespace: antibiotic_resistance
def: "TEM-174 is a beta-lactamase." [PMID:21903826]
is_a: ARO:3000014 ! TEM beta-lactamase

[Term]
id: ARO:3001041
name: TEM-176
namespace: antibiotic_resistance
def: "TEM-176 is a beta-lactamase." [PMID:23643553]
is_a: ARO:3000014 ! TEM beta-lactamase

[Term]
id: ARO:3001042
name: TEM-177
namespace: antibiotic_resistance
def: "TEM-177 is an extended-spectrum beta-lactamase." [PMID:23210906]
is_a: ARO:3000014 ! TEM beta-lactamase

[Term]
id: ARO:3001043
name: TEM-178
namespace: antibiotic_resistance
def: "TEM-178 is an inhibitor-resistant, extended-spectrum beta-lactamase." [PMID:9371336]
is_a: ARO:3000014 ! TEM beta-lactamase

[Term]
id: ARO:3001044
name: TEM-181
namespace: antibiotic_resistance
def: "TEM-181 is a beta-lactamase." [PMID:21947397]
is_a: ARO:3000014 ! TEM beta-lactamase

[Term]
id: ARO:3001045
name: TEM-183
namespace: antibiotic_resistance
def: "TEM-183 is a broad-spectrum beta-lactamase." []
is_a: ARO:3000014 ! TEM beta-lactamase

[Term]
id: ARO:3001046
name: TEM-186
namespace: antibiotic_resistance
def: "TEM-186 is a beta-lactamase." [PMID:22397509]
is_a: ARO:3000014 ! TEM beta-lactamase

[Term]
id: ARO:3001047
name: TEM-187
namespace: antibiotic_resistance
def: "TEM-187 is an extended-spectrum beta-lactamase found in P. mirabilis" [PMID:23478954]
is_a: ARO:3000014 ! TEM beta-lactamase

[Term]
id: ARO:3001048
name: TEM-188
namespace: antibiotic_resistance
def: "TEM-188 is an extended-spectrum beta-lactamase." [PMID:22871227]
is_a: ARO:3000014 ! TEM beta-lactamase

[Term]
id: ARO:3001049
name: TEM-189
namespace: antibiotic_resistance
def: "TEM-189 is a beta-lactamase." []
is_a: ARO:3000014 ! TEM beta-lactamase

[Term]
id: ARO:3001050
name: TEM-190
namespace: antibiotic_resistance
def: "TEM-190 is a beta-lactamase." []
is_a: ARO:3000014 ! TEM beta-lactamase

[Term]
id: ARO:3001051
name: TEM-191
namespace: antibiotic_resistance
def: "TEM-191 is a beta-lactamase." [PMID:22718774]
is_a: ARO:3000014 ! TEM beta-lactamase

[Term]
id: ARO:3001052
name: TEM-192
namespace: antibiotic_resistance
def: "TEM-192 is a beta-lactamase." [PMID:22718774]
is_a: ARO:3000014 ! TEM beta-lactamase

[Term]
id: ARO:3001053
name: TEM-193
namespace: antibiotic_resistance
def: "TEM-193 is a beta-lactamase." []
is_a: ARO:3000014 ! TEM beta-lactamase

[Term]
id: ARO:3001054
name: TEM-194
namespace: antibiotic_resistance
def: "TEM-194 is a beta-lactamase." []
is_a: ARO:3000014 ! TEM beta-lactamase

[Term]
id: ARO:3001055
name: TEM-195
namespace: antibiotic_resistance
def: "TEM-195 is a beta-lactamase." [PMID:24499167]
is_a: ARO:3000014 ! TEM beta-lactamase

[Term]
id: ARO:3001056
name: TEM-197
namespace: antibiotic_resistance
def: "TEM-197 is an extended-spectrum beta-lactamase." []
is_a: ARO:3000014 ! TEM beta-lactamase

[Term]
id: ARO:3001057
name: TEM-198
namespace: antibiotic_resistance
def: "TEM-198 is a beta-lactamase." []
is_a: ARO:3000014 ! TEM beta-lactamase

[Term]
id: ARO:3001058
name: TEM-199
namespace: antibiotic_resistance
def: "TEM-199 is a beta-lactamase." []
is_a: ARO:3000014 ! TEM beta-lactamase

[Term]
id: ARO:3001059
name: SHV-1
namespace: antibiotic_resistance
def: "SHV-1 is a broad-spectrum beta-lactamase found in Klebsiella spp., as well as Acinetobacter spp., E. coli., Raoultella terrigena, and Yersinia pestis." [PMID:10582889]
is_a: ARO:3000015 ! SHV beta-lactamase
relationship: confers_resistance_to_drug ARO:0000058 ! cefazolin
relationship: confers_resistance_to_drug ARO:3000637 ! ampicillin
synonym: "PIT-2" EXACT []

[Term]
id: ARO:3001060
name: SHV-2
namespace: antibiotic_resistance
def: "SHV-2 is an extended-spectrum beta-lactamase found in E. coli., Klebsiella pneumoniae, and Shigella flexneri." [PMID:10582889, PMID:2033379]
is_a: ARO:3000015 ! SHV beta-lactamase

[Term]
id: ARO:3001061
name: SHV-2A
namespace: antibiotic_resistance
def: "SHV-2A is an extended-spectrum beta-lactamase found in Enterobacter cloacae, Klebsiella pneumoniae, Pseudomonas aeruginosa, and Salmonella enterica." [PMID:10223953]
is_a: ARO:3000015 ! SHV beta-lactamase

[Term]
id: ARO:3001062
name: SHV-3
namespace: antibiotic_resistance
def: "SHV-3 is an extended-spectrum beta-lactamase found in Klebsiella pneumoniae." [PMID:2033379, PMID:2694951]
is_a: ARO:3000015 ! SHV beta-lactamase

[Term]
id: ARO:3001063
name: SHV-4
namespace: antibiotic_resistance
def: "SHV-4 is an extended-spectrum beta-lactamase that has been found in clinical isolates." [PMID:2694955]
is_a: ARO:3000015 ! SHV beta-lactamase
synonym: "CAZ-5" EXACT []

[Term]
id: ARO:3001064
name: SHV-5
namespace: antibiotic_resistance
def: "SHV-5 is an extended-spectrum beta-lactamase found in Acinetobacter baumannii, Enterobacter cloacae, E. coli, Klebsiella pneumoniae, Pseudomonas aeruginosa, and Salmonella enterica." [PMID:2088203]
is_a: ARO:3000015 ! SHV beta-lactamase
synonym: "CAZ-4" EXACT []

[Term]
id: ARO:3001065
name: SHV-6
namespace: antibiotic_resistance
def: "SHV-6 is an extended-spectrum beta-lactamase that has been found in clinical isolates." [PMID:9228783]
is_a: ARO:3000015 ! SHV beta-lactamase

[Term]
id: ARO:3001066
name: SHV-7
namespace: antibiotic_resistance
def: "SHV-7 is an extended-spectrum beta-lactamase found in E. coli." [PMID:7785992]
is_a: ARO:3000015 ! SHV beta-lactamase

[Term]
id: ARO:3001067
name: SHV-8
namespace: antibiotic_resistance
def: "SHV-8 is an extended-spectrum beta-lactamase found in E. coli." [PMID:9056008]
is_a: ARO:3000015 ! SHV beta-lactamase

[Term]
id: ARO:3001068
name: SHV-9
namespace: antibiotic_resistance
def: "SHV-9 is an extended-spectrum beta-lactamase found in Klebsiella pneumoniae." [PMID:9087500, PMID:8674992]
is_a: ARO:3000015 ! SHV beta-lactamase
synonym: "SHV-5a" EXACT []

[Term]
id: ARO:3001069
name: SHV-10
namespace: antibiotic_resistance
def: "SHV-10 is an inhibitor-resistant beta-lactamase that has been found in clinical isolates." [PMID:9087500]
is_a: ARO:3000015 ! SHV beta-lactamase

[Term]
id: ARO:3001070
name: SHV-11
namespace: antibiotic_resistance
def: "SHV-11 is a broad-spectrum beta-lactamase found in E. coli, Klebsiella pneumoniae, Proteus mirabilis, and Shigella dysenteriae." [PMID:9145849]
is_a: ARO:3000015 ! SHV beta-lactamase
synonym: "SHV-1-2a" EXACT []

[Term]
id: ARO:3001071
name: SHV-12
namespace: antibiotic_resistance
def: "SHV-12 is an extended-spectrum beta-lactamase found in Acinetobacter baumannii." [PMID:9145849]
is_a: ARO:3000015 ! SHV beta-lactamase
relationship: confers_resistance_to_drug ARO:0000060 ! ceftazidime
relationship: confers_resistance_to_drug ARO:0000062 ! ceftriaxone
relationship: confers_resistance_to_drug ARO:3000704 ! cefalotin
synonym: "SHV-5-2a" EXACT []

[Term]
id: ARO:3001072
name: SHV-13
namespace: antibiotic_resistance
def: "SHV-13 is an extended-spectrum beta-lactamase found in Klebsiella pneumoniae." [PMID:10722518]
is_a: ARO:3000015 ! SHV beta-lactamase

[Term]
id: ARO:3001073
name: SHV-14
namespace: antibiotic_resistance
def: "SHV-14 is an broad-spectrum beta-lactamase found in Klebsiella pneumoniae." [PMID:11120985]
is_a: ARO:3000015 ! SHV beta-lactamase

[Term]
id: ARO:3001074
name: SHV-15
namespace: antibiotic_resistance
def: "SHV-15 is an extended-spectrum beta-lactamase found in E. coli." [PMID:10689171]
is_a: ARO:3000015 ! SHV beta-lactamase

[Term]
id: ARO:3001075
name: SHV-16
namespace: antibiotic_resistance
def: "SHV-16 is an extended-spectrum beta-lactamase that has been found in clinical isolates. It differs from SHV-1 by a 163DRWET167 insertion." [PMID:11502518]
is_a: ARO:3000015 ! SHV beta-lactamase

[Term]
id: ARO:3001076
name: SHV-18
namespace: antibiotic_resistance
def: "SHV-18 is an extended-spectrum beta-lactamase found in Acinetobacter baumannii and Klebsiella pneumoniae." [PMID:10952583]
is_a: ARO:3000015 ! SHV beta-lactamase

[Term]
id: ARO:3001077
name: SHV-19
namespace: antibiotic_resistance
def: "SHV-19 is a broad-spectrum beta-lactamase that has been found in clinical isolates." [PMID:11120950]
is_a: ARO:3000015 ! SHV beta-lactamase

[Term]
id: ARO:3001078
name: SHV-20
namespace: antibiotic_resistance
def: "SHV-20 is a broad-spectrum beta-lactamase that has been found in clinical isolates." [PMID:11120950]
is_a: ARO:3000015 ! SHV beta-lactamase

[Term]
id: ARO:3001079
name: SHV-21
namespace: antibiotic_resistance
def: "SHV-21 is a broad-spectrum beta-lactamase that has been found in clinical isolates." [PMID:11120950]
is_a: ARO:3000015 ! SHV beta-lactamase

[Term]
id: ARO:3001080
name: SHV-22
namespace: antibiotic_resistance
def: "SHV-22 is a broad-spectrum beta-lactamase that has been found in clinical isolates." [PMID:11120950]
is_a: ARO:3000015 ! SHV beta-lactamase

[Term]
id: ARO:3001081
name: SHV-23
namespace: antibiotic_resistance
def: "SHV-23 is an extended-spectrum beta-lactamase that has been found in clinical isolates." [PMID:15081091]
is_a: ARO:3000015 ! SHV beta-lactamase

[Term]
id: ARO:3001082
name: SHV-24
namespace: antibiotic_resistance
def: "SHV-24 is an extended-spectrum beta-lactamase found in E. coli." [PMID:10817740]
is_a: ARO:3000015 ! SHV beta-lactamase

[Term]
id: ARO:3001083
name: SHV-25
namespace: antibiotic_resistance
def: "SHV-25 is a broad-spectrum beta-lactamase found in Klebsiella pneumoniae." [PMID:11502506]
is_a: ARO:3000015 ! SHV beta-lactamase

[Term]
id: ARO:3001084
name: SHV-26
namespace: antibiotic_resistance
def: "SHV-26 is an inhibitor-resistant beta-lactamase found in Klebsiella pneumoniae." [PMID:11502506]
is_a: ARO:3000015 ! SHV beta-lactamase

[Term]
id: ARO:3001085
name: SHV-27
namespace: antibiotic_resistance
def: "SHV-27 is an extended-spectrum beta-lactamase found in Klebsiella pneumoniae." [PMID:11266422]
is_a: ARO:3000015 ! SHV beta-lactamase

[Term]
id: ARO:3001086
name: SHV-28
namespace: antibiotic_resistance
def: "SHV-28 is a beta-lactamase found in Klebsiella pneumoniae." [PMID:19172061]
is_a: ARO:3000015 ! SHV beta-lactamase

[Term]
id: ARO:3001087
name: SHV-29
namespace: antibiotic_resistance
def: "SHV-29 is an extended-spectrum beta-lactamase found in Klebsiella pneumoniae." [PMID:11257029]
is_a: ARO:3000015 ! SHV beta-lactamase

[Term]
id: ARO:3001088
name: SHV-30
namespace: antibiotic_resistance
def: "SHV-30 is an extended-spectrum beta-lactamase found in Enterobacter cloacae." [PMID:16251316]
is_a: ARO:3000015 ! SHV beta-lactamase

[Term]
id: ARO:3001089
name: SHV-31
namespace: antibiotic_resistance
def: "SHV-31 is an extended-spectrum beta-lactamase found in Klebsiella pneumoniae." [PMID:17178800]
is_a: ARO:3000015 ! SHV beta-lactamase

[Term]
id: ARO:3001090
name: SHV-32
namespace: antibiotic_resistance
def: "SHV-32 is a broad-spectrum beta-lactamase found in Klebsiella pneumoniae." [PMID:11557480]
is_a: ARO:3000015 ! SHV beta-lactamase

[Term]
id: ARO:3001091
name: SHV-33
namespace: antibiotic_resistance
def: "SHV-33 is an broad-spectrum beta-lactamase found in Klebsiella pneumoniae." [PMID:11557480]
is_a: ARO:3000015 ! SHV beta-lactamase

[Term]
id: ARO:3001092
name: SHV-34
namespace: antibiotic_resistance
def: "SHV-34 is an extended-spectrum beta-lactamase found in E. coli." [PMID:14613945]
is_a: ARO:3000015 ! SHV beta-lactamase

[Term]
id: ARO:3001093
name: SHV-35
namespace: antibiotic_resistance
def: "SHV-35 is a beta-lactamase found in Klebsiella pneumoniae." [PMID:15047521]
is_a: ARO:3000015 ! SHV beta-lactamase

[Term]
id: ARO:3001094
name: SHV-36
namespace: antibiotic_resistance
def: "SHV-36 is a beta-lactamase found in Klebsiella pneumoniae." [PMID:17913717]
is_a: ARO:3000015 ! SHV beta-lactamase

[Term]
id: ARO:3001095
name: SHV-37
namespace: antibiotic_resistance
def: "SHV-37 is a beta-lactamase found in Klebsiella pneumoniae." []
is_a: ARO:3000015 ! SHV beta-lactamase

[Term]
id: ARO:3001096
name: SHV-38
namespace: antibiotic_resistance
def: "SHV-38 is an extended-spectrum beta-lactamase found in Klebsiella pneumoniae." [PMID:12543688]
is_a: ARO:3000015 ! SHV beta-lactamase

[Term]
id: ARO:3001097
name: SHV-39
namespace: antibiotic_resistance
def: "SHV-39 is an extended-spectrum beta-lactamase that has been found in clinical isolates." []
is_a: ARO:3000015 ! SHV beta-lactamase

[Term]
id: ARO:3001098
name: SHV-40
namespace: antibiotic_resistance
def: "SHV-40 is an extended-spectrum beta-lactamase found in Klebsiella pneumoniae." [PMID:15047521]
is_a: ARO:3000015 ! SHV beta-lactamase

[Term]
id: ARO:3001099
name: SHV-41
namespace: antibiotic_resistance
def: "SHV-41 is an extended-spectrum beta-lactamase found in Klebsiella pneumoniae." [PMID:15047521]
is_a: ARO:3000015 ! SHV beta-lactamase

[Term]
id: ARO:3001100
name: SHV-42
namespace: antibiotic_resistance
def: "SHV-42 is an extended-spectrum beta-lactamase found in Klebsiella pneumoniae." [PMID:15047521]
is_a: ARO:3000015 ! SHV beta-lactamase

[Term]
id: ARO:3001101
name: SHV-43
namespace: antibiotic_resistance
def: "SHV-43 is a broad-spectrum beta-lactamase found in Klebsiella pneumoniae." [PMID:12543694]
is_a: ARO:3000015 ! SHV beta-lactamase

[Term]
id: ARO:3001102
name: SHV-44
namespace: antibiotic_resistance
def: "SHV-44 is a broad-spectrum beta-lactamase found in Klebsiella pneumoniae." [PMID:14576109]
is_a: ARO:3000015 ! SHV beta-lactamase

[Term]
id: ARO:3001103
name: SHV-45
namespace: antibiotic_resistance
def: "SHV-45 is an extended-spectrum beta-lactamase found in Klebsiella pneumoniae." []
is_a: ARO:3000015 ! SHV beta-lactamase

[Term]
id: ARO:3001104
name: SHV-46
namespace: antibiotic_resistance
def: "SHV-46 is an extended-spectrum beta-lactamase found in Klebsiella oxytoca." [PMID:14638498]
is_a: ARO:3000015 ! SHV beta-lactamase

[Term]
id: ARO:3001105
name: SHV-48
namespace: antibiotic_resistance
def: "SHV-48 is a broad-spectrum beta-lactamase found in Klebsiella pneumoniae." [PMID:19075050]
is_a: ARO:3000015 ! SHV beta-lactamase

[Term]
id: ARO:3001106
name: SHV-49
namespace: antibiotic_resistance
def: "SHV-49 is an inhibitor-resistant beta-lactamase found in Klebsiella pneumoniae." [PMID:15504885]
is_a: ARO:3000015 ! SHV beta-lactamase

[Term]
id: ARO:3001107
name: SHV-50
namespace: antibiotic_resistance
def: "SHV-50 is a beta-lactamase found in Klebsiella pneumoniae." []
is_a: ARO:3000015 ! SHV beta-lactamase

[Term]
id: ARO:3001108
name: SHV-51
namespace: antibiotic_resistance
def: "SHV-51 is a beta-lactamase found in Klebsiella pneumoniae." []
is_a: ARO:3000015 ! SHV beta-lactamase

[Term]
id: ARO:3001109
name: SHV-52
namespace: antibiotic_resistance
def: "SHV-52 is a beta-lactamase that has been found in clinical isolates." []
is_a: ARO:3000015 ! SHV beta-lactamase

[Term]
id: ARO:3001110
name: SHV-53
namespace: antibiotic_resistance
def: "SHV-53 is a beta-lactamase that has been found in clinical isolates." []
is_a: ARO:3000015 ! SHV beta-lactamase

[Term]
id: ARO:3001111
name: SHV-55
namespace: antibiotic_resistance
def: "SHV-55 is an extended-spectrum beta-lactamase found in Klebsiella pneumoniae." [PMID:16938422]
is_a: ARO:3000015 ! SHV beta-lactamase

[Term]
id: ARO:3001112
name: SHV-56
namespace: antibiotic_resistance
def: "SHV-56 is an inhibitor-resistant beta-lactamase found in Klebsiella pneumoniae." [PMID:18663019]
is_a: ARO:3000015 ! SHV beta-lactamase

[Term]
id: ARO:3001113
name: SHV-57
namespace: antibiotic_resistance
def: "SHV-57 is an extended-spectrum beta-lactamase found in E. coli." [PMID:15673739]
is_a: ARO:3000015 ! SHV beta-lactamase

[Term]
id: ARO:3001114
name: SHV-59
namespace: antibiotic_resistance
def: "SHV-59 is a beta-lactamase found in Klebsiella pneumoniae." []
is_a: ARO:3000015 ! SHV beta-lactamase

[Term]
id: ARO:3001115
name: SHV-60
namespace: antibiotic_resistance
def: "SHV-60 is a broad-spectrum beta-lactamase found in Klebsiella pneumoniae." [PMID:19272757]
is_a: ARO:3000015 ! SHV beta-lactamase

[Term]
id: ARO:3001116
name: SHV-61
namespace: antibiotic_resistance
def: "SHV-61 is a broad-spectrum beta-lactamase found in Klebsiella pneumoniae." [PMID:19272757]
is_a: ARO:3000015 ! SHV beta-lactamase

[Term]
id: ARO:3001117
name: SHV-62
namespace: antibiotic_resistance
def: "SHV-62 is a broad-spectrum beta-lactamase found in Klebsiella pneumoniae." [PMID:19272757]
is_a: ARO:3000015 ! SHV beta-lactamase

[Term]
id: ARO:3001118
name: SHV-63
namespace: antibiotic_resistance
def: "SHV-63 is a beta-lactamase found in Klebsiella pneumoniae." []
is_a: ARO:3000015 ! SHV beta-lactamase

[Term]
id: ARO:3001119
name: SHV-64
namespace: antibiotic_resistance
def: "SHV-64 is an extended-spectrum beta-lactamase found in Klebsiella pneumoniae." [PMID:17288792]
is_a: ARO:3000015 ! SHV beta-lactamase

[Term]
id: ARO:3001120
name: SHV-65
namespace: antibiotic_resistance
def: "SHV-65 is a beta-lactamase found in Klebsiella pneumoniae." [PMID:17288792]
is_a: ARO:3000015 ! SHV beta-lactamase

[Term]
id: ARO:3001121
name: SHV-66
namespace: antibiotic_resistance
def: "SHV-66 is an extended-spectrum beta-lactamase found in Klebsiella pneumoniae." [PMID:17288792]
is_a: ARO:3000015 ! SHV beta-lactamase

[Term]
id: ARO:3001122
name: SHV-67
namespace: antibiotic_resistance
def: "SHV-67 is a beta-lactamase found in Klebsiella pneumoniae." [PMID:17288792]
is_a: ARO:3000015 ! SHV beta-lactamase

[Term]
id: ARO:3001123
name: SHV-69
namespace: antibiotic_resistance
def: "SHV-69 is a beta-lactamase found in Klebsiella pneumoniae." [PMID:17288792]
is_a: ARO:3000015 ! SHV beta-lactamase

[Term]
id: ARO:3001124
name: SHV-70
namespace: antibiotic_resistance
def: "SHV-70 is an extended-spectrum beta-lactamase found in Enterobacter cloacae." [PMID:16563703]
is_a: ARO:3000015 ! SHV beta-lactamase

[Term]
id: ARO:3001125
name: SHV-71
namespace: antibiotic_resistance
def: "SHV-71 is a broad-spectrum beta-lactamase found in Klebsiella pneumoniae and Shigella." [PMID:19272757]
is_a: ARO:3000015 ! SHV beta-lactamase

[Term]
id: ARO:3001126
name: SHV-72
namespace: antibiotic_resistance
def: "SHV-72 is an inhibitor-resistant beta-lactamase found in Klebsiella pneumoniae." [PMID:18316518]
is_a: ARO:3000015 ! SHV beta-lactamase

[Term]
id: ARO:3001127
name: SHV-73
namespace: antibiotic_resistance
def: "SHV-73 is a broad-spectrum beta-lactamase found in Klebsiella pneumoniae." [PMID:19272757]
is_a: ARO:3000015 ! SHV beta-lactamase

[Term]
id: ARO:3001128
name: SHV-74
namespace: antibiotic_resistance
def: "SHV-74 is a broad-spectrum beta-lactamase found in Klebsiella pneumoniae." [PMID:19272757]
is_a: ARO:3000015 ! SHV beta-lactamase

[Term]
id: ARO:3001129
name: SHV-75
namespace: antibiotic_resistance
def: "SHV-75 is a broad-spectrum beta-lactamase that is found in clinical isolates." [PMID:19272757]
is_a: ARO:3000015 ! SHV beta-lactamase

[Term]
id: ARO:3001130
name: SHV-76
namespace: antibiotic_resistance
def: "SHV-76 is a broad-spectrum beta-lactamase found in Klebsiella pneumoniae." [PMID:19272757]
is_a: ARO:3000015 ! SHV beta-lactamase

[Term]
id: ARO:3001131
name: SHV-77
namespace: antibiotic_resistance
def: "SHV-77 is a broad-spectrum beta-lactamase found in Klebsiella pneumoniae and E. coli." [PMID:19272757]
is_a: ARO:3000015 ! SHV beta-lactamase

[Term]
id: ARO:3001132
name: SHV-78
namespace: antibiotic_resistance
def: "SHV-78 is a broad-spectrum beta-lactamase found in Klebsiella pneumoniae." [PMID:19272757]
is_a: ARO:3000015 ! SHV beta-lactamase

[Term]
id: ARO:3001133
name: SHV-79
namespace: antibiotic_resistance
def: "SHV-79 is a broad-spectrum beta-lactamase found in Klebsiella pneumoniae." [PMID:19272757]
is_a: ARO:3000015 ! SHV beta-lactamase

[Term]
id: ARO:3001134
name: SHV-80
namespace: antibiotic_resistance
def: "SHV-80 is a broad-spectrum beta-lactamase found in Klebsiella pneumoniae." [PMID:19272757]
is_a: ARO:3000015 ! SHV beta-lactamase

[Term]
id: ARO:3001135
name: SHV-81
namespace: antibiotic_resistance
def: "SHV-81 is a broad-spectrum beta-lactamase found in Klebsiella pneumoniae." [PMID:19272757]
is_a: ARO:3000015 ! SHV beta-lactamase

[Term]
id: ARO:3001136
name: SHV-82
namespace: antibiotic_resistance
def: "SHV-82 is a broad-spectrum beta-lactamase found in Klebsiella pneumoniae." [PMID:19272757]
is_a: ARO:3000015 ! SHV beta-lactamase

[Term]
id: ARO:3001137
name: SHV-83
namespace: antibiotic_resistance
def: "SHV-83 is a broad-spectrum beta-lactamase found in Klebsiella pneumoniae." [PMID:19272757]
is_a: ARO:3000015 ! SHV beta-lactamase

[Term]
id: ARO:3001138
name: SHV-84
namespace: antibiotic_resistance
def: "SHV-84 is an inhibitor-resistant beta-lactamase that has been found in clinical isolates." [PMID:20211886]
is_a: ARO:3000015 ! SHV beta-lactamase

[Term]
id: ARO:3001139
name: SHV-85
namespace: antibiotic_resistance
def: "SHV-85 is a broad-spectrum beta-lactamase found in Klebsiella pneumoniae." [PMID:18347108]
is_a: ARO:3000015 ! SHV beta-lactamase

[Term]
id: ARO:3001140
name: SHV-86
namespace: antibiotic_resistance
def: "SHV-86 is an extended-spectrum beta-lactamase that has been found in clinical isolates." [PMID:20566419]
is_a: ARO:3000015 ! SHV beta-lactamase

[Term]
id: ARO:3001141
name: SHV-89
namespace: antibiotic_resistance
def: "SHV-89 is a broad-spectrum beta-lactamase found in Klebsiella pneumoniae." [PMID:18587684]
is_a: ARO:3000015 ! SHV beta-lactamase

[Term]
id: ARO:3001142
name: SHV-90
namespace: antibiotic_resistance
def: "SHV-90 is an extended-spectrum beta-lactamase that has been found in clinical isolates." [PMID:17913717]
is_a: ARO:3000015 ! SHV beta-lactamase

[Term]
id: ARO:3001143
name: SHV-91
namespace: antibiotic_resistance
def: "SHV-91 is an extended-spectrum beta-lactamase that has been found in clinical isolates." [PMID:17913717]
is_a: ARO:3000015 ! SHV beta-lactamase

[Term]
id: ARO:3001144
name: SHV-92
namespace: antibiotic_resistance
def: "SHV-92 is a beta-lactamase found in Klebsiella pneumoniae." [PMID:18029415]
is_a: ARO:3000015 ! SHV beta-lactamase

[Term]
id: ARO:3001145
name: SHV-93
namespace: antibiotic_resistance
def: "SHV-93 is a beta-lactamase found in Klebsiella pneumoniae." []
is_a: ARO:3000015 ! SHV beta-lactamase

[Term]
id: ARO:3001146
name: SHV-94
namespace: antibiotic_resistance
def: "SHV-94 is a beta-lactamase found in Klebsiella pneumoniae." []
is_a: ARO:3000015 ! SHV beta-lactamase

[Term]
id: ARO:3001147
name: SHV-95
namespace: antibiotic_resistance
def: "SHV-95 is a beta-lactamase found in Citrobacter freundii." [PMID:21383920]
is_a: ARO:3000015 ! SHV beta-lactamase

[Term]
id: ARO:3001148
name: SHV-96
namespace: antibiotic_resistance
def: "SHV-96 is a beta-lactamase found in Acinetobacter baumannii." []
is_a: ARO:3000015 ! SHV beta-lactamase

[Term]
id: ARO:3001149
name: SHV-97
namespace: antibiotic_resistance
def: "SHV-97 is a beta-lactamase found in Enterococcus faecalis." [PMID:21940649]
is_a: ARO:3000015 ! SHV beta-lactamase

[Term]
id: ARO:3001150
name: SHV-101
namespace: antibiotic_resistance
def: "SHV-101 is a beta-lactamase found in Klebsiella pneumoniae." [PMID:17804424]
is_a: ARO:3000015 ! SHV beta-lactamase

[Term]
id: ARO:3001151
name: SHV-102
namespace: antibiotic_resistance
def: "SHV-102 is an extended spectrum beta-lactamase found in E. coli." [PMID:18566158]
is_a: ARO:3000015 ! SHV beta-lactamase

[Term]
id: ARO:3001152
name: SHV-103
namespace: antibiotic_resistance
def: "SHV-103 is a beta-lactamase that has been found in clinical isolates." [PMID:18620848]
is_a: ARO:3000015 ! SHV beta-lactamase

[Term]
id: ARO:3001153
name: SHV-104
namespace: antibiotic_resistance
def: "SHV-104 is an extended-spectrum beta-lactamase that has been found in clinical isolates." []
is_a: ARO:3000015 ! SHV beta-lactamase

[Term]
id: ARO:3001154
name: SHV-105
namespace: antibiotic_resistance
def: "SHV-105 is an extended-spectrum beta-lactamase found in Klebsiella pneumoniae." [PMID:19075050]
is_a: ARO:3000015 ! SHV beta-lactamase

[Term]
id: ARO:3001155
name: SHV-106
namespace: antibiotic_resistance
def: "SHV-106 is an extended-spectrum beta-lactamase that has been found in clinical isolates." [PMID:19272757]
is_a: ARO:3000015 ! SHV beta-lactamase

[Term]
id: ARO:3001156
name: SHV-107
namespace: antibiotic_resistance
def: "SHV-107 is an inhibitor-resistant beta-lactamase found in Klebsiella pneumoniae." [PMID:19272757]
is_a: ARO:3000015 ! SHV beta-lactamase

[Term]
id: ARO:3001157
name: SHV-108
namespace: antibiotic_resistance
def: "SHV-108 is a beta-lactamase found in Klebsiella pneumoniae." [PMID:27598630, PMID:19272757]
is_a: ARO:3000015 ! SHV beta-lactamase

[Term]
id: ARO:3001158
name: SHV-109
namespace: antibiotic_resistance
def: "SHV-109 is a broad-spectrum beta-lactamase found in Klebsiella pneumoniae." [PMID:18725449]
is_a: ARO:3000015 ! SHV beta-lactamase

[Term]
id: ARO:3001159
name: SHV-110
namespace: antibiotic_resistance
def: "SHV-110 is a beta-lactamase found in Klebsiella pneumoniae." [PMID:27598630, PMID:19343954]
is_a: ARO:3000015 ! SHV beta-lactamase

[Term]
id: ARO:3001160
name: SHV-111
namespace: antibiotic_resistance
def: "SHV-111 is a beta-lactamase found in Klebsiella pneumoniae." [PMID:19343954]
is_a: ARO:3000015 ! SHV beta-lactamase

[Term]
id: ARO:3001161
name: SHV-112
namespace: antibiotic_resistance
def: "SHV-112 is a beta-lactamase that has been found in clinical isolates." [PMID:21123157]
is_a: ARO:3000015 ! SHV beta-lactamase

[Term]
id: ARO:3001162
name: SHV-113
namespace: antibiotic_resistance
def: "SHV-113 is a beta-lactamase that has been found in clinical isolates." []
is_a: ARO:3000015 ! SHV beta-lactamase

[Term]
id: ARO:3001163
name: SHV-114
namespace: antibiotic_resistance
def: "SHV-114 is a beta-lactamase that has been found in clinical isolates." []
is_a: ARO:3000015 ! SHV beta-lactamase

[Term]
id: ARO:3001164
name: SHV-115
namespace: antibiotic_resistance
def: "SHV-115 is an extended-spectrum beta-lactamase that has been found in clinical isolates." []
is_a: ARO:3000015 ! SHV beta-lactamase

[Term]
id: ARO:3001165
name: SHV-116
namespace: antibiotic_resistance
def: "SHV-116 is a beta-lactamase that has been found in clinical isolates." []
is_a: ARO:3000015 ! SHV beta-lactamase

[Term]
id: ARO:3001166
name: SHV-117
namespace: antibiotic_resistance
def: "SHV-117 is a beta-lactamase that has been found in clinical isolates." []
is_a: ARO:3000015 ! SHV beta-lactamase

[Term]
id: ARO:3001167
name: SHV-120
namespace: antibiotic_resistance
def: "SHV-120 is a beta-lactamase that has been found in clinical isolates." []
is_a: ARO:3000015 ! SHV beta-lactamase

[Term]
id: ARO:3001168
name: SHV-121
namespace: antibiotic_resistance
def: "SHV-121 is a beta-lactamase that has been found in clinical isolates. Identical to SHV-136." []
is_a: ARO:3000015 ! SHV beta-lactamase
synonym: "SHV-136" EXACT []

[Term]
id: ARO:3001169
name: SHV-122
namespace: antibiotic_resistance
def: "SHV-122 is a beta-lactamase that has been found in clinical isolates." [PMID:21359845]
is_a: ARO:3000015 ! SHV beta-lactamase

[Term]
id: ARO:3001170
name: SHV-123
namespace: antibiotic_resistance
def: "SHV-123 is a beta-lactamase that has been found in clinical isolates." [PMID:21903826]
is_a: ARO:3000015 ! SHV beta-lactamase

[Term]
id: ARO:3001171
name: SHV-124
namespace: antibiotic_resistance
def: "SHV-124 is a beta-lactamase that has been found in clinical isolates." [PMID:21903826]
is_a: ARO:3000015 ! SHV beta-lactamase

[Term]
id: ARO:3001172
name: SHV-125
namespace: antibiotic_resistance
def: "SHV-125 is a beta-lactamase that has been found in clinical isolates." [PMID:21903826]
is_a: ARO:3000015 ! SHV beta-lactamase

[Term]
id: ARO:3001173
name: SHV-126
namespace: antibiotic_resistance
def: "SHV-126 is a beta-lactamase that has been found in clinical isolates." [PMID:21903826]
is_a: ARO:3000015 ! SHV beta-lactamase

[Term]
id: ARO:3001174
name: SHV-127
namespace: antibiotic_resistance
def: "SHV-127 is a beta-lactamase that has been found in clinical isolates." [PMID:21903826]
is_a: ARO:3000015 ! SHV beta-lactamase

[Term]
id: ARO:3001175
name: SHV-128
namespace: antibiotic_resistance
def: "SHV-128 is an extended-spectrum beta-lactamase that has been found in clinical isolates." []
is_a: ARO:3000015 ! SHV beta-lactamase

[Term]
id: ARO:3001176
name: SHV-129
namespace: antibiotic_resistance
def: "SHV-129 is an extended-spectrum beta-lactamase that has been found in clinical isolates." [PMID:22322349]
is_a: ARO:3000015 ! SHV beta-lactamase

[Term]
id: ARO:3001177
name: SHV-133
namespace: antibiotic_resistance
def: "SHV-133 is a beta-lactamase." [PMID:24475919]
is_a: ARO:3000015 ! SHV beta-lactamase

[Term]
id: ARO:3001178
name: SHV-134
namespace: antibiotic_resistance
def: "SHV-134 is an extended-spectrum beta-lactamase." [PMID:22005997]
is_a: ARO:3000015 ! SHV beta-lactamase

[Term]
id: ARO:3001179
name: SHV-135
namespace: antibiotic_resistance
def: "SHV-135 is a beta-lactamase." [PMID:23722448]
is_a: ARO:3000015 ! SHV beta-lactamase

[Term]
id: ARO:3001181
name: SHV-137
namespace: antibiotic_resistance
def: "SHV-137 is a beta-lactamase." []
is_a: ARO:3000015 ! SHV beta-lactamase

[Term]
id: ARO:3001182
name: SHV-140
namespace: antibiotic_resistance
def: "SHV-140 is a broad-spectrum beta-lactamase." []
is_a: ARO:3000015 ! SHV beta-lactamase

[Term]
id: ARO:3001183
name: SHV-141
namespace: antibiotic_resistance
def: "SHV-141 is a broad-spectrum beta-lactamase." []
is_a: ARO:3000015 ! SHV beta-lactamase

[Term]
id: ARO:3001184
name: SHV-142
namespace: antibiotic_resistance
def: "SHV-142 is a beta-lactamase." [PMID:22537112]
is_a: ARO:3000015 ! SHV beta-lactamase

[Term]
id: ARO:3001185
name: SHV-145
namespace: antibiotic_resistance
def: "SHV-145 is a beta-lactamase." []
is_a: ARO:3000015 ! SHV beta-lactamase

[Term]
id: ARO:3001186
name: SHV-147
namespace: antibiotic_resistance
def: "SHV-147 is a beta-lactamase." [PMID:23587957]
is_a: ARO:3000015 ! SHV beta-lactamase

[Term]
id: ARO:3001187
name: SHV-148
namespace: antibiotic_resistance
def: "SHV-148 is a beta-lactamase." [PMID:23587957]
is_a: ARO:3000015 ! SHV beta-lactamase

[Term]
id: ARO:3001188
name: SHV-149
namespace: antibiotic_resistance
def: "SHV-149 is a beta-lactamase." [PMID:23587957]
is_a: ARO:3000015 ! SHV beta-lactamase

[Term]
id: ARO:3001189
name: SHV-150
namespace: antibiotic_resistance
def: "SHV-150 is a beta-lactamase." [PMID:23587957]
is_a: ARO:3000015 ! SHV beta-lactamase

[Term]
id: ARO:3001190
name: SHV-151
namespace: antibiotic_resistance
def: "SHV-151 is a beta-lactamase." [PMID:23587957]
is_a: ARO:3000015 ! SHV beta-lactamase

[Term]
id: ARO:3001191
name: SHV-152
namespace: antibiotic_resistance
def: "SHV-152 is a beta-lactamase." []
is_a: ARO:3000015 ! SHV beta-lactamase

[Term]
id: ARO:3001192
name: SHV-153
namespace: antibiotic_resistance
def: "SHV-153 is a beta-lactamase." [PMID:23587957]
is_a: ARO:3000015 ! SHV beta-lactamase

[Term]
id: ARO:3001193
name: SHV-154
namespace: antibiotic_resistance
def: "SHV-154 is a beta-lactamase." [PMID:23587957]
is_a: ARO:3000015 ! SHV beta-lactamase

[Term]
id: ARO:3001194
name: SHV-155
namespace: antibiotic_resistance
def: "SHV-155 is a beta-lactamase." [PMID:23587957]
is_a: ARO:3000015 ! SHV beta-lactamase

[Term]
id: ARO:3001195
name: SHV-156
namespace: antibiotic_resistance
def: "SHV-156 is a beta-lactamase." [PMID:23587957]
is_a: ARO:3000015 ! SHV beta-lactamase

[Term]
id: ARO:3001196
name: SHV-157
namespace: antibiotic_resistance
def: "SHV-157 is a beta-lactamase." [PMID:23587957]
is_a: ARO:3000015 ! SHV beta-lactamase

[Term]
id: ARO:3001197
name: SHV-158
namespace: antibiotic_resistance
def: "SHV-158 is a beta-lactamase." [PMID:23587957]
is_a: ARO:3000015 ! SHV beta-lactamase

[Term]
id: ARO:3001198
name: SHV-159
namespace: antibiotic_resistance
def: "SHV-159 is a beta-lactamase." [PMID:23587957]
is_a: ARO:3000015 ! SHV beta-lactamase

[Term]
id: ARO:3001199
name: SHV-160
namespace: antibiotic_resistance
def: "SHV-160 is a beta-lactamase." []
is_a: ARO:3000015 ! SHV beta-lactamase

[Term]
id: ARO:3001200
name: SHV-161
namespace: antibiotic_resistance
def: "SHV-161 is a beta-lactamase." [PMID:23587957]
is_a: ARO:3000015 ! SHV beta-lactamase

[Term]
id: ARO:3001201
name: SHV-162
namespace: antibiotic_resistance
def: "SHV-162 is a beta-lactamase." []
is_a: ARO:3000015 ! SHV beta-lactamase

[Term]
id: ARO:3001202
name: SHV-163
namespace: antibiotic_resistance
def: "SHV-163 is a beta-lactamase." [PMID:23587957]
is_a: ARO:3000015 ! SHV beta-lactamase

[Term]
id: ARO:3001203
name: SHV-165
namespace: antibiotic_resistance
def: "SHV-165 is a beta-lactamase." [PMID:23587957]
is_a: ARO:3000015 ! SHV beta-lactamase

[Term]
id: ARO:3001204
name: SHV-167
namespace: antibiotic_resistance
def: "SHV-167 is a beta-lactamase." [PMID:24336426]
is_a: ARO:3000015 ! SHV beta-lactamase

[Term]
id: ARO:3001205
name: BRP(MBL)
namespace: antibiotic_resistance
def: "A novel bleomycin resistance protein encoded by a metallo-beta-lactamase-associated ble gene. Expression of BRP(MBL) confers resistance to bleomycin and bleomycin-like antibiotics in Enterobacteriaceae and Acinetobacter, where it is co-expressed with an MBL and controlled by the same promoter region." [PMID:18791008, PMID:22290943]
is_a: ARO:3004256 ! Bleomycin resistant protein
relationship: confers_resistance_to_drug ARO:0000053 ! bleomycin
relationship: participates_in ARO:3001206 ! antibiotic inactivation by sequestration
synonym: "BLMT" EXACT []
synonym: "BRP" EXACT []
synonym: "ble" EXACT []
synonym: "blmA" EXACT []
synonym: "blmS" EXACT []

[Term]
id: ARO:3001206
name: antibiotic inactivation by sequestration
namespace: antibiotic_resistance
def: "Inactivation of an antibiotic by formation of a complex, preventing interaction of the antibiotic with its target." [PMID:18791008]
is_a: ARO:0001004 ! antibiotic inactivation

[Term]
id: ARO:3001207
name: gene involved in antibiotic sequestration
namespace: antibiotic_resistance
def: "A gene whose product inactivates an antibiotic by formation of a complex, preventing interaction of the antibiotic with its target." []
is_a: ARO:3000000 ! determinant of antibiotic resistance

[Term]
id: ARO:3001208
name: methicillin resistant PBP2
namespace: antibiotic_resistance
def: "In methicillin sensitive S. aureus (MSSA), beta-lactams bind to native penicillin-binding proteins (PBPs) and disrupt synthesis of the cell membrane's peptidoglycan layer. In methicillin resistant S. aureus (MRSA), foreign PBP2a acquired by lateral gene transfer is able to perform peptidoglycan synthesis in the presence of beta-lactams." [PMID:12389036, PMID:22941897, PMID:21641281, PMID:15226303, PMID:2708325, PMID:6563036]
is_a: ARO:3000381 ! antibiotic target replacement protein
is_a: ARO:3003040 ! beta-lactam resistant penicillin-binding proteins
relationship: confers_resistance_to ARO:3000008 ! penam
relationship: part_of ARO:3000268 ! mec operon

[Term]
id: ARO:3001209
name: mecC
namespace: antibiotic_resistance
def: "A foreign PBP2a acquired by lateral gene transfer that able to perform peptidoglycan synthesis in the presence of beta-lactams." [PMID:28069659, PMID:23274660, PMID:22941897, PMID:21641281]
is_a: ARO:3001208 ! methicillin resistant PBP2
synonym: "mecALGA251" EXACT []

[Term]
id: ARO:3001214
name: mdtM
namespace: antibiotic_resistance
def: "Multidrug resistance protein MdtM" [PMID:23221628]
is_a: ARO:0010002 ! major facilitator superfamily (MFS) antibiotic efflux pump
relationship: confers_resistance_to_drug ARO:0000045 ! acriflavine
relationship: confers_resistance_to_drug ARO:0000046 ! lincomycin
relationship: confers_resistance_to_drug ARO:0000047 ! puromycin
relationship: confers_resistance_to_drug ARO:3000385 ! chloramphenicol
relationship: confers_resistance_to_drug ARO:3000662 ! norfloxacin
synonym: "ECK4328" EXACT []
synonym: "JW4300" EXACT []
synonym: "yjiO" EXACT []

[Term]
id: ARO:3001215
name: mdtL
namespace: antibiotic_resistance
def: "Putative/predicted multidrug resistance protein MdtL (YidY)." []
is_a: ARO:0010002 ! major facilitator superfamily (MFS) antibiotic efflux pump

[Term]
id: ARO:3001216
name: mdtH
namespace: antibiotic_resistance
def: "Multidrug resistance protein MdtH" [PMID:19678712, PMID:15686558]
is_a: ARO:0010002 ! major facilitator superfamily (MFS) antibiotic efflux pump
relationship: confers_resistance_to_drug ARO:0000023 ! enoxacin
relationship: confers_resistance_to_drug ARO:3000662 ! norfloxacin

[Term]
id: ARO:3001218
name: trimethoprim resistant dihydrofolate reductase dfr
namespace: antibiotic_resistance
def: "Alternative dihydropteroate synthase dfr present on plasmids produces alternate proteins that are less sensitive to trimethoprim from inhibiting its role in folate synthesis, thus conferring trimethoprim resistance." [PMID:20169085]
is_a: ARO:3003425 ! antibiotic resistant dihydrofolate reductase
is_a: ARO:3004028 ! determinant of diaminopyrimidine resistance
relationship: confers_resistance_to ARO:3000171 ! diaminopyrimidine antibiotic
relationship: confers_resistance_to_drug ARO:3000188 ! trimethoprim
relationship: derives_from ARO:3000745 ! antibiotic sensitive dihydrofolate reductase

[Term]
id: ARO:3001219
name: elfamycin antibiotic
namespace: antibiotic_resistance
def: "Elfamycins are molecules that inhibit bacterial elongation factor Tu (EF-Tu), a key protein which brings aminoacyl-tRNA (aa-tRNA) to the ribosome during protein synthesis. Elfamycins defined by their target (EF-Tu), rather than a conserved chemical backbone. Elfamycins follow two mechanisms to disrupt protein synthesis: 1. kirromycins and enacyloxin fix EF-Tu in the GTP bound conformation and lock EF-Tu onto the ribosome, and 2. pulvomycin and GE2270 cover the binding site of aa-tRNA disallowing EF-Tu from being charged with aa-tRNA. All elfamycins cause increased the affinity of EF-Tu for GTP." [PMID:16876786, PMID:12370016]
is_a: ARO:1000003 ! antibiotic molecule

[Term]
id: ARO:3001220
name: factumycin
namespace: antibiotic_resistance
def: "Factumycin is a kirromycin-like antibiotic produced by Kitasatospora setae and Streptomyces strains. Its biosynthetic cluster has been characterized which has interesting acetyl transferase domains in trans, or outside of the polyketide synthase domains. Factumycin has specific, rather than broad spectrum,  antibacterial properties, especially targeting various Acinetobacter baumanii strains." [PMID:7166535]
is_a: ARO:3001310 ! kirromycin-like antibiotics
xref: PubChem:135410114

[Term]
id: ARO:3001221
name: josamycin
namespace: antibiotic_resistance
def: "A macrolide antibiotic from Streptomyces narbonensis subsp. josamyceticus. The drug has antimicrobial activity against a wide spectrum of pathogens." []
is_a: ARO:0000000 ! macrolide antibiotic
xref: PubChem:5284579

[Term]
id: ARO:3001222
name: chalcomycin
namespace: antibiotic_resistance
def: "Produced by Streptomyces bikiniensis" []
is_a: ARO:0000000 ! macrolide antibiotic
xref: PubChem:6436271\n

[Term]
id: ARO:3001223
name: midecamycin
namespace: antibiotic_resistance
def: "Produced by Streptomyces mycarofaciens." []
is_a: ARO:0000000 ! macrolide antibiotic
xref: PubChem:5282169

[Term]
id: ARO:3001224
name: mycinamicin
namespace: antibiotic_resistance
def: "Produced by Micromonospora griseorubida." []
is_a: ARO:0000000 ! macrolide antibiotic
xref: PubChem:6447311\n

[Term]
id: ARO:3001225
name: megalomycin
namespace: antibiotic_resistance
def: "Produced by Micromonospora megalomicia." []
is_a: ARO:0000000 ! macrolide antibiotic
xref: PubChem:474871\n

[Term]
id: ARO:3001226
name: narbomycin
namespace: antibiotic_resistance
def: "Produced by Streptomyces narbonensis." []
is_a: ARO:0000000 ! macrolide antibiotic
xref: PubChem:5282036

[Term]
id: ARO:3001227
name: kitasamycin
namespace: antibiotic_resistance
def: "Kitasamycin is a macrolide antibiotic and is produced by Streptoverticillium kitasatoense. The drug has antimicrobial activity against a wide spectrum of pathogens." [PMID:1838760]
is_a: ARO:0000000 ! macrolide antibiotic
xref: PubChem:5282189

[Term]
id: ARO:3001228
name: carbomycin
namespace: antibiotic_resistance
def: "Produced by Streptomyces halstedii and Streptomyces thermotolerans." []
is_a: ARO:0000000 ! macrolide antibiotic
xref: PubChem:5287879

[Term]
id: ARO:3001229
name: rosaramicin
namespace: antibiotic_resistance
def: "Produced by Micromonospora rosaria." []
is_a: ARO:0000000 ! macrolide antibiotic
xref: PubChem:6537204

[Term]
id: ARO:3001230
name: niddamycin
namespace: antibiotic_resistance
def: "Produced by Streptomyces caelestis." []
is_a: ARO:0000000 ! macrolide antibiotic
xref: PubChem:6440864

[Term]
id: ARO:3001231
name: celesticetin
namespace: antibiotic_resistance
def: "Produced by Streptomyces caelestis, which also produces the macrolide niddamycin." []
is_a: ARO:0000017 ! lincosamide antibiotic
xref: PubChem:220087

[Term]
id: ARO:3001232
name: methymycin
namespace: antibiotic_resistance
def: "Produced by Streptomyces venezuelae ATCC 15439." []
is_a: ARO:0000000 ! macrolide antibiotic
xref: PubChem:5282034

[Term]
id: ARO:3001233
name: pikromycin
namespace: antibiotic_resistance
def: "Produced by Streptomyces venezuelae ATCC 15439." []
is_a: ARO:0000000 ! macrolide antibiotic
xref: PubChem:5282037

[Term]
id: ARO:3001234
name: kirromycin
namespace: antibiotic_resistance
def: "Kirromycin, also known as mocimycin, is the representative molecule of its own class of elfamycins which is composed of more than 10 analogs. Kirromycin binds to the domain 1,2 interface of elongation factor Tu. This interaction maintains the EF-Tu*GTP conformation even after GTP is hydrolyzed to GDP. EF-Tu*GDP normally releases aa-tRNA and then exits the ribosome; however, kirromycin*EF-Tu*GDP*aa-tRNA forms a strong complex and remains bound to the ribosome, prohibits translocation of the peptide chain and translation is halted." [PMID:3356609, PMID:337296, PMID:9043138, PMID:4373734, PMID:3904612, PMID:2499247, PMID:7925958]
is_a: ARO:3001310 ! kirromycin-like antibiotics
synonym: "mocimycin" EXACT []
xref: PubChem:135452521

[Term]
id: ARO:3001235
name: aurodox
namespace: antibiotic_resistance
def: "Aurodox is an elongation factor Tu inhibiting antibiotic. It was first referred to as X-5108. It is produced by Streptomyces goldiniensis var. goldiniensis and is active primarily against gram-positive bacteria." [PMID:4781274]
is_a: ARO:3001310 ! kirromycin-like antibiotics
synonym: "antibiotic X-5108" EXACT []
synonym: "goldinodox" EXACT []
synonym: "goldinomycin" EXACT []
synonym: "mocimycin" EXACT []
xref: PubChem:135509117

[Term]
id: ARO:3001236
name: efrotomycin
namespace: antibiotic_resistance
def: "Efrotomycin is produced by Streptomyces lactamodurans NRRL 3802. This kirromycin-like antibiotic is used in animal agriculture, especially in the production of swine. Generally gram negative bacteria are susceptible to efrotomycin, while gram positive bacteria are resistant." [PMID:1590753, PMID:8515234, PMID:16677683, PMID:950325]
is_a: ARO:3001310 ! kirromycin-like antibiotics
xref: PubChem:135434844

[Term]
id: ARO:3001237
name: GE2270A
namespace: antibiotic_resistance
def: "GE2270A is the model molecule of cyclic thiazolyl peptide elfamycins. \nGE2270A is produced by Planobispora rosea. Biosynthesis of the molecule has been shown to originate as a ribosomally synthesized peptide that undergoes significant post-translational modification. Clinical use of cyclic thiazolyl peptides is hindered by their low water solubility and bioavailability." [PMID:20522549, PMID:20111801, PMID:16734421, PMID:10625477, PMID:8899707]
is_a: ARO:3001309 ! cyclic thiazolyl peptide elfamycin
xref: PubChem:16129640

[Term]
id: ARO:3001242
name: enacyloxin IIa
namespace: antibiotic_resistance
def: "Enacyloxin IIa is structurally distinct but acts in a similar mechanism to kirromycin-like elfamycins. It prohibits the transfer of the amino acid at the A site to the elongating peptide chain. It is most likely that the mechanism of action is that EF-Tu*GDP is locked in the EF-Tu*GTP form, and EF-Tu*GDP*aa-tRNA is immobilized on the ribosome. It is an open question whether enacyloxin IIa actually belongs to the kirromycin-like group of elfamycins due to their high similarity." [PMID:8665868, PMID:12370016]
is_a: ARO:3001219 ! elfamycin antibiotic
xref: PubChem:6444164

[Term]
id: ARO:3001246
name: kirrothricin
namespace: antibiotic_resistance
def: "Kirrothricin is produced by Streptomyces cinnamoneus and is structurally related to kirromycin, aurodox, heneicomycin and shares a similar spectrum of antibacterial activity." [PMID:7142013]
is_a: ARO:3001310 ! kirromycin-like antibiotics
xref: PubChem:54679291

[Term]
id: ARO:3001247
name: azdimycin
namespace: antibiotic_resistance
def: "Azdimycin is produced by Streptomyces diastatochromogenes ATCC 31013." [PMID:3904612]
is_a: ARO:3001310 ! kirromycin-like antibiotics

[Term]
id: ARO:3001248
name: dihydromocimycin
namespace: antibiotic_resistance
def: "Dihydromocimycin is produced by Streptomyces ramocissimus CBS190.69." [PMID:3781906, PMID:2272911]
is_a: ARO:3001310 ! kirromycin-like antibiotics
xref: PubChem:54679334

[Term]
id: ARO:3001249
name: phenelfamycin A
namespace: antibiotic_resistance
def: "Phenelfamycin A was isolated from two environmental isolates called AB999F-80 and AB1047T-33. They were both identified as Streptomyces violaceoniger strains. Both these strains were found to produce phenelfamycins A-F and unphenelfamycin. Phenelfamycin A has a monosaccaride moeity and is isomeric with phenelfamycin B. All phenelfamycins were selected due to their activity against anaerobic bacteria, especially Clostridium difficile." [PMID:3192489, PMID:3192490, PMID:2921230]
is_a: ARO:3001310 ! kirromycin-like antibiotics
xref: PubChem:6443943

[Term]
id: ARO:3001250
name: phenelfamycin B
namespace: antibiotic_resistance
def: "Phenelfamycin B was isolated from two environmental isolates called AB999F-80 and AB1047T-33. They were both identified as Streptomyces violaceoniger strains. Both these strains were found to produce phenelfamycins A-F and unphenelfamycin. Phenelfamycin B has a monosaccaride moeity and is isomeric with phenelfamycin A. All phenelfamycins were selected due to their activity against anaerobic bacteria, especially Clostridium difficile." [PMID:2921230, PMID:3192490, PMID:3192489]
is_a: ARO:3001310 ! kirromycin-like antibiotics
xref: PubChem:6443944

[Term]
id: ARO:3001251
name: phenelfamycin C
namespace: antibiotic_resistance
def: "Phenelfamycin C was isolated from two environmental isolates called AB999F-80 and AB1047T-33. They were both identified as Streptomyces violaceoniger strains. Both these strains were found to produce phenelfamycins A-F and unphenelfamycin. Phenelfamycin C has a disaccaride moeity and is isomeric with phenelfamycin D. All phenelfamycins were selected due to their activity against anaerobic bacteria, especially Clostridium difficile." [PMID:2921230, PMID:3192490, PMID:3192489]
is_a: ARO:3001310 ! kirromycin-like antibiotics
xref: PubChem:6443945

[Term]
id: ARO:3001252
name: phenelfamycin D
namespace: antibiotic_resistance
def: "Phenelfamycin D was isolated from two environmental isolates called AB999F-80 and AB1047T-33. They were both identified as Streptomyces violaceoniger strains. Both these strains were found to produce phenelfamycins A-F and unphenelfamycin. Phenelfamycin D has a disaccaride moeity and is isomeric with phenelfamycin C. All phenelfamycins were selected due to their activity against anaerobic bacteria, especially Clostridium difficile." [PMID:2921230, PMID:3192490, PMID:3192489]
is_a: ARO:3001310 ! kirromycin-like antibiotics

[Term]
id: ARO:3001253
name: phenelfamycin E
namespace: antibiotic_resistance
def: "Phenelfamycin E was isolated from two environmental isolates called AB999F-80 and AB1047T-33. They were both identified as Streptomyces violaceoniger strains. Both these strains were found to produce phenelfamycins A-F and unphenelfamycin. Phenelfamycin E has a trisaccaride moeity and is isomeric with phenelfamycin F. All phenelfamycins were selected due to their activity against anaerobic bacteria, especially Clostridium difficile. Phenelfamycin E and F are the most potent of the phenelfamycins." [PMID:2921230, PMID:3192489, PMID:3192490]
is_a: ARO:3001310 ! kirromycin-like antibiotics
xref: PubChem:71433564

[Term]
id: ARO:3001256
name: phenelfamycin F
namespace: antibiotic_resistance
def: "Phenelfamycin F was isolated from two environmental isolates called AB999F-80 and AB1047T-33. They were both identified as Streptomyces violaceoniger strains. Both these strains were found to produce phenelfamycins A-F and unphenelfamycin. Phenelfamycin F has a trisaccaride moeity and is isomeric with phenelfamycin E. All phenelfamycins were selected due to their activity against anaerobic bacteria, especially Clostridium difficile. Phenelfamycin E and F are the most potent of the phenelfamycins." [PMID:2921230, PMID:3192489, PMID:3192490]
is_a: ARO:3001310 ! kirromycin-like antibiotics
xref: PubChem:90478571

[Term]
id: ARO:3001257
name: unphenelfamycin
namespace: antibiotic_resistance
def: "Unphenelfamycin was isolated from two environmental isolates called AB999F-80 and AB1047T-33. They were both identified as Streptomyces violaceoniger strains. Both these strains were found to produce phenelfamycins A-F and unphenelfamycin. Unphenelfamycin has a monosaccaride moeity and lacks the  phenacetyl moeity present in the other phenelfamycins. All phenelfamycins were selected due to their activity against anaerobic bacteria, especially Clostridium difficile." [PMID:3192490, PMID:3192489, PMID:2921230]
is_a: ARO:3001310 ! kirromycin-like antibiotics
xref: PubChem:6443942

[Term]
id: ARO:3001258
name: L-681,217
namespace: antibiotic_resistance
def: "L-681217 is a kirromycin-like antibiotic produced by Streptomyces cattleya. Its biosynthetic gene cluster is characterized." [PMID:3781906]
is_a: ARO:3001310 ! kirromycin-like antibiotics
xref: PubChem:6439903

[Term]
id: ARO:3001259
name: GE37468
namespace: antibiotic_resistance
def: "GE37468 is a thiazolyl peptide produced by Streptomyces ATCC 55365. GE37468 is produced by post-transcription modification of a ribosomally synthesized preprotein, of which the biosynthetic gene cluster has been elucidated." [PMID:21788474]
is_a: ARO:3001309 ! cyclic thiazolyl peptide elfamycin

[Term]
id: ARO:3001260
name: amythiamicin A
namespace: antibiotic_resistance
def: "Amythiamicin A is a cyclic thiazolyl peptide antibiotic with a structure similar to GE2270A. Amythiamicin B, C, and D also exist, but are not discussed further here. Amythiamicin A was shown to have the highest activity in cell free protein synthesis assays." [PMID:7706132]
is_a: ARO:3001309 ! cyclic thiazolyl peptide elfamycin
xref: PubChem:198789

[Term]
id: ARO:3001264
name: heneicomycin
namespace: antibiotic_resistance
def: "Heneicomycin is a kirromycin-like antibiotic, isolated from Streptomyces filipinensis. It is structurally related to kirromycin, aurodox and efrotomycin." [PMID:1917698, PMID:468738]
is_a: ARO:3001310 ! kirromycin-like antibiotics
xref: PubChem:135612719

[Term]
id: ARO:3001265
name: Erm(30)
namespace: antibiotic_resistance
def: "Erm(30) confers a MLSb resistant phenotype. Along with erm(31), these genes are responsible for self-resistance in the pikromycin/narbomycin/methymycin/neomethymycin producer, Streptomyces venezuelae." [PMID:14674753, PMID:9770448]
is_a: ARO:3000560 ! Erm 23S ribosomal RNA methyltransferase
synonym: "Erm30" EXACT []

[Term]
id: ARO:3001294
name: verdamicin
namespace: antibiotic_resistance
def: "A gentamicin-group aminoglycoside isolated from Micromonospora." []
is_a: ARO:0000016 ! aminoglycoside antibiotic
xref: PubChem:512877

[Term]
id: ARO:3001295
name: vertilimicin
namespace: antibiotic_resistance
def: "A semisynthetic genamicin-group aminoglycoside, derived from verdamicin." [PMID:19635958]
is_a: ARO:0000016 ! aminoglycoside antibiotic
xref: PubChem:52948322

[Term]
id: ARO:3001296
name: kasugamycin
namespace: antibiotic_resistance
def: "An unusual aminoglycoside because the cyclitol ring is not amino substituted; it was discovered as a fermentation product of Streptomyces kasugaensis." []
is_a: ARO:0000016 ! aminoglycoside antibiotic
xref: PubChem:65174

[Term]
id: ARO:3001298
name: non-erm 23S ribosomal RNA methyltransferase (G748)
namespace: antibiotic_resistance
def: "Non-erm 23S ribosomal RNA methyltransferases modify guanosine 748 (E. coli numbering) to confer resistance to some macrolides and lincosamides" []
is_a: ARO:3000315 ! determinant of macrolide resistance
is_a: ARO:3004274 ! 23S ribosomal RNA methyltransferase
relationship: confers_resistance_to ARO:0000000 ! macrolide antibiotic
relationship: confers_resistance_to ARO:0000017 ! lincosamide antibiotic

[Term]
id: ARO:3001299
name: tlrB conferring tylosin resistance
namespace: antibiotic_resistance
def: "TlrB is a methyltransferase found in Streptomyces fradiae and confers resistance to mycinamicin, tylosin and lincosamides. Specifically, this enzyme adds a methyl group to guanosine 748 (E. coli numbering). TlrB is found in the tylosin biosynthetic cluster and is one mechanism by which S. fradiae protects itself from self-destruction when producing this macrolide." [PMID:10972803, PMID:10348045]
is_a: ARO:3000492 ! gene involved in self-resistance to antibiotic
is_a: ARO:3001298 ! non-erm 23S ribosomal RNA methyltransferase (G748)

[Term]
id: ARO:3001300
name: myrA
namespace: antibiotic_resistance
def: "myrA is a methyltransferase found in Micromonospora griseorubida and confers resistance to mycinamicin, tylosin and lincosamides. Specifically, this enzyme adds a methyl group to guanosine 748 (E. coli numbering) of 23S ribosomal RNA. MyrA is found in the mycinamicin biosynthetic cluster and is one mechanism by which M. griseorubida protects itself from self-destruction when producing this macrolide." [PMID:8163173, PMID:12417742]
is_a: ARO:3000492 ! gene involved in self-resistance to antibiotic
is_a: ARO:3001298 ! non-erm 23S ribosomal RNA methyltransferase (G748)

[Term]
id: ARO:3001301
name: RlmA(II)
namespace: antibiotic_resistance
def: "RlmA(II) is a methyltransferase found in Streptococcus pneumoniae and confers resistance to mycinamicin, tylosin and lincosamides. Specifically, this enzyme adds a methyl group to guanosine 748 (E. coli numbering) of 23S ribosomal RNA." [PMID:18406425, PMID:12514124]
is_a: ARO:3000492 ! gene involved in self-resistance to antibiotic
is_a: ARO:3001298 ! non-erm 23S ribosomal RNA methyltransferase (G748)

[Term]
id: ARO:3001302
name: chrB
namespace: antibiotic_resistance
def: "ChrB is a methyltransferase found in Streptomyces bikiniensis and confers resistance to chalcomycin, mycinamicin, tylosin and lincosamides. Specifically, this enzyme adds a methyl group to guanosine 748 (E. coli numbering). chrB is found in the chalcomycin biosynthetic cluster and is responsible for self-resistance in S. bikiniensis." [PMID:15561847]
is_a: ARO:3000492 ! gene involved in self-resistance to antibiotic
is_a: ARO:3001298 ! non-erm 23S ribosomal RNA methyltransferase (G748)

[Term]
id: ARO:3001303
name: ErmO
namespace: antibiotic_resistance
def: "ErmO is a methyltransferase found in the spiramycin producer Streptomyces ambofaciens. Like other Erm enzymes, it catalyzes the methylation of A2058 of the 23S ribosomal RNA. Specifically, this enzyme transfers only one methyl group. The gene is responsible for self-resistance to spiramycin." [PMID:1761231, PMID:10517588]
is_a: ARO:3000560 ! Erm 23S ribosomal RNA methyltransferase
synonym: "srmA" EXACT []

[Term]
id: ARO:3001304
name: ErmS
namespace: antibiotic_resistance
def: "ErmS is a methyltransferase found in the tylosin producer Streptomyces fradiae. Like other Erm enzymes, it catalyzes the methylation of A2058 of the 23S ribosomal RNA. Specifically, this enzyme transfers two methyl groups. The gene is found within the tylosin biosynthetic cluster and is responsible for self-resistance" [PMID:7495815, PMID:7534372, PMID:3127381, PMID:3020383, PMID:7961463, PMID:2753855]
is_a: ARO:3000560 ! Erm 23S ribosomal RNA methyltransferase
synonym: "ermSF" EXACT []
synonym: "tlrA" EXACT []

[Term]
id: ARO:3001305
name: ErmU
namespace: antibiotic_resistance
def: "ErmU is a methyltransferase found in the lincomycin producer Streptomyces lincolnensis. Like other Erm enzymes, it catalyzes the methylation of A2058 of the 23S ribosomal RNA. Specifically, this enzyme transfers only one methyl group. The gene is found in the lincomycin biosynthetic cluster and is responsible for self-resistance." [PMID:1328813, PMID:8577249]
is_a: ARO:3000560 ! Erm 23S ribosomal RNA methyltransferase
synonym: "lrmB" EXACT []

[Term]
id: ARO:3001306
name: ErmW
namespace: antibiotic_resistance
def: "ErmW is a methyltransferase found in the mycinamicin producer Micromonospora griseorubida. Like other Erm enzymes, it catalyzes the methylation of A2058 of the 23S ribosomal RNA. The gene is found within the mycinamicin biosynthetic cluster and is responsible for self-resistance." [PMID:8163173, PMID:12583909]
is_a: ARO:3000560 ! Erm 23S ribosomal RNA methyltransferase
synonym: "myrB" EXACT []

[Term]
id: ARO:3001307
name: vgbA
namespace: antibiotic_resistance
def: "vgbA inactivates streptogramin B-type antibiotics by linearizing the lactone ring on the ester bond using an elimination mechanism, thus conferring resistance to these compounds." [PMID:17563376, PMID:11467949, PMID:15734650]
is_a: ARO:3000376 ! streptogramin vgb lyase
relationship: confers_resistance_to_drug ARO:3000583 ! pristinamycin IA
relationship: confers_resistance_to_drug ARO:3000584 ! quinupristin
relationship: confers_resistance_to_drug ARO:3000675 ! pristinamycin IB
relationship: confers_resistance_to_drug ARO:3000677 ! virginiamycin S2
relationship: confers_resistance_to_drug ARO:3000678 ! vernamycin B-gamma
relationship: confers_resistance_to_drug ARO:3000679 ! vernamycin C
relationship: confers_resistance_to_drug ARO:3000680 ! patricin A
relationship: confers_resistance_to_drug ARO:3000681 ! patricin B
relationship: confers_resistance_to_drug ARO:3000682 ! ostreogrycin B3
synonym: "vgh" EXACT []
xref: PDB:2Z2P

[Term]
id: ARO:3001308
name: vgbB
namespace: antibiotic_resistance
def: "VgbB inactivates streptogramin B-type antibiotics by linearizing the lactone ring on the ester bond through an elimination mechanism, thus conferring resistance." [PMID:18341294]
is_a: ARO:3000376 ! streptogramin vgb lyase
relationship: confers_resistance_to_drug ARO:3000583 ! pristinamycin IA
relationship: confers_resistance_to_drug ARO:3000584 ! quinupristin
relationship: confers_resistance_to_drug ARO:3000675 ! pristinamycin IB
relationship: confers_resistance_to_drug ARO:3000677 ! virginiamycin S2
relationship: confers_resistance_to_drug ARO:3000678 ! vernamycin B-gamma
relationship: confers_resistance_to_drug ARO:3000679 ! vernamycin C
relationship: confers_resistance_to_drug ARO:3000680 ! patricin A
relationship: confers_resistance_to_drug ARO:3000681 ! patricin B
relationship: confers_resistance_to_drug ARO:3000682 ! ostreogrycin B3

[Term]
id: ARO:3001309
name: cyclic thiazolyl peptide elfamycin
namespace: antibiotic_resistance
def: "Cyclic thiazolyl peptide elfamycins inhibit protein synthesis by preventing the formation of the EF-Tu*GTP-aa-tRNA ternary complex, a mechanism similar to that of pulvomycin. There are non-elfamycin cyclic thiazolyl peptide antibiotics which inhibit protein synthesis by by targeting the 50S ribosomal subunit and are not discussed here further." [PMID:12370016]
is_a: ARO:3001219 ! elfamycin antibiotic

[Term]
id: ARO:3001310
name: kirromycin-like antibiotics
namespace: antibiotic_resistance
def: "Kirromycin-like antibiotics bind to the domain 1,2 interface of elongation factor Tu. This interaction maintains the EF-Tu*GTP conformation even after GTP is hydrolyzed to GDP. EF-Tu*GDP normally releases aa-tRNA and then exits the ribosome; however, kirromycin*EF-Tu*GDP*aa-tRNA forms a strong complex and remains bound to the ribosome, prohibits translocation of the peptide chain and translation is halted." []
is_a: ARO:3001219 ! elfamycin antibiotic

[Term]
id: ARO:3001311
name: determinant of elfamycin resistance
namespace: antibiotic_resistance
def: "Enzymes, other proteins or other gene products shown clinically to confer resistance to elfamycin antibiotics." []
is_a: ARO:3000000 ! determinant of antibiotic resistance
relationship: confers_resistance_to ARO:3001219 ! elfamycin antibiotic

[Term]
id: ARO:3001312
name: elfamycin resistant EF-Tu
namespace: antibiotic_resistance
def: "Sequence variants of elongation factor Tu that confer resistance to elfamycin antibiotics." [PMID:10610785, PMID:12370016, PMID:7925958, PMID:7525272, PMID:8899707, PMID:7957075]
is_a: ARO:3001311 ! determinant of elfamycin resistance
is_a: ARO:3003356 ! antibiotic resistant EF-Tu
relationship: confers_resistance_to ARO:3001219 ! elfamycin antibiotic
relationship: derives_from ARO:3000731 ! elongation factor Tu

[Term]
id: ARO:3001313
name: facT
namespace: antibiotic_resistance
def: "Efflux protein facT confers resistance to factumycin. The gene has been heterologously expressed in S. coelicolor and its function was confirmed (Thaker et al. Med. Chem. Commun. 2012, 3: 1020). It is possible that this gene can efflux other kirromycin-like elfamycins, but this has not been tested." []
is_a: ARO:0010002 ! major facilitator superfamily (MFS) antibiotic efflux pump
is_a: ARO:3001311 ! determinant of elfamycin resistance
relationship: confers_resistance_to_drug ARO:3001220 ! factumycin

[Term]
id: ARO:3001314
name: retapamulin
namespace: antibiotic_resistance
def: "Retapamulin is a semi-synthetic pleuromutilin antibiotic approved for the treatment of skin infections." [PMID:17360517, PMID:16801451, PMID:16940066, PMID:17065625]
is_a: ARO:3000670 ! pleuromutilin antibiotic
xref: PubChem:6918462

[Term]
id: ARO:3001315
name: valnemulin
namespace: antibiotic_resistance
def: "Two semi-synthetic pleuromutilin derivatives, tiamulin and valnemulin, have been developed as antibiotics for veterinary use." [PMID:11555289, PMID:22070694]
is_a: ARO:3000670 ! pleuromutilin antibiotic
xref: PubChem:9850878

[Term]
id: ARO:3001316
name: azamulin
namespace: antibiotic_resistance
def: "Azamulin is a semi-synthetic pleuromutilin derivative that failed Stage 1 clinical trials due to poor bioavailability." []
is_a: ARO:3000670 ! pleuromutilin antibiotic
xref: PubChem:16072188

[Term]
id: ARO:3001317
name: pleuromutilin
namespace: antibiotic_resistance
def: "Pleuromutilin is a natural product antibiotic produced by Clitopilus passeckerianus. Related antibiotics of clinical significance, such as tiamulin and retapamulin, are semi-synthetic derivatives of this compound." [PMID:23589420]
is_a: ARO:3000670 ! pleuromutilin antibiotic
xref: PubChem:31326

[Term]
id: ARO:3001318
name: macrocyclic antibiotic
namespace: antibiotic_resistance
def: "Narrow spectrum macrocyclic antibiotics, in the general sense, is a cyclic molecule containing more than 12 atoms in the macrocyclic lactone ring." [PMID:22142153, PMID:24864039]
is_a: ARO:1000003 ! antibiotic molecule

[Term]
id: ARO:3001319
name: fidaxomicin
namespace: antibiotic_resistance
def: "A narrow spectrum antibiotic effective against Clostridium difficile infection (CDI). It is active against gram positive and gram negative bacteria by inhibiting RNA polymerase's switch region leading to cell death." [PMID:21862392, PMID:22752863, PMID:21288078, PMID:24064437]
is_a: ARO:3001318 ! macrocyclic antibiotic
synonym: "OPT-80" EXACT []
synonym: "fidaxomicin" EXACT []
xref: PubChem:10034073

[Term]
id: ARO:3001320
name: SB22484
namespace: antibiotic_resistance
def: "SB22484 antibiotics are of the same chemical group as kirromycins. SB22484 antibiotics are produced by Streptomyces sp. NRRL 15496. There are two SB22484 isomers with the same UV absorption spectra, but differing molecular masses. These antibiotics are strongly active against Neisseria species, but also show activity against Streptococci, and Haemophilus influenzae." [PMID:2272911]
is_a: ARO:3001310 ! kirromycin-like antibiotics

[Term]
id: ARO:3001321
name: UK-69,753
namespace: antibiotic_resistance
def: "UK-69,753 is a glycosylated form of factumycin. The disaccharide moiety of UK-69,753 is virtually identical to that of efrotomycin, another member of this class of antibiotics. UK-69,753 has been shown to have strong in vitro and in vivo activity toward a swine pathogen, Treponema hyodysenteriae." [PMID:2584145]
is_a: ARO:3001310 ! kirromycin-like antibiotics
xref: PubChem:54681521

[Term]
id: ARO:3001322
name: phenelfamycin G
namespace: antibiotic_resistance
def: "Phenelfamycin G is produced by Streptomyces albospinus strain Acta 3619. Phenelfamycin G and H are isomeric and similar to phenelfamycin E and F only with the addition of a hydroxyl group at position C-30. Phenelfamycin G and H have a narrow antibacterial spectrum with potent activity against Propionibacterium acnes." [PMID:21285962]
is_a: ARO:3001310 ! kirromycin-like antibiotics
xref: PubChem:102306422

[Term]
id: ARO:3001323
name: phenelfamycin H
namespace: antibiotic_resistance
def: "Phenelfamycin H is produced by Streptomyces albospinus strain Acta 3619. Phenelfamycin G and H are isomeric and similar to phenelfamycin E and F only with the addition of a hydroxyl group at position C-30. Phenelfamycin G and H have a narrow antibacterial spectrum with potent activity against Propionibacterium acnes." [PMID:21285962]
is_a: ARO:3001310 ! kirromycin-like antibiotics
xref: PubChem:102306423

[Term]
id: ARO:3001326
name: ganefromycin
namespace: antibiotic_resistance
def: "One of a small group of kirromycin-like elfamycins which lack the pyridone moiety. Ganefromycin is produced by Streptomyces lydicus spp. tanzanius, and was considered for use as a growth promoting antibiotic in agriculture." [PMID:8557574]
is_a: ARO:3001310 ! kirromycin-like antibiotics
xref: PubChem:134158049

[Term]
id: ARO:3001327
name: MdtK
namespace: antibiotic_resistance
def: "A multidrug and toxic compound extrusions (MATE) transporter conferring resistance to norfloxacin, doxorubicin and acriflavine." [PMID:16359323]
is_a: ARO:3000112 ! multidrug and toxic compound extrusion (MATE) transporter
relationship: confers_resistance_to ARO:0000001 ! fluoroquinolone antibiotic
relationship: confers_resistance_to_drug ARO:0000036 ! ciprofloxacin
synonym: "NorE" EXACT []
synonym: "YdhE" EXACT []
synonym: "norM" EXACT []

[Term]
id: ARO:3001328
name: Escherichia coli mdfA
namespace: antibiotic_resistance
def: "Multidrug efflux pump in E. coli. This multidrug efflux system was originally identified as the Cmr/CmlA chloramphenicol exporter." [PMID:26238402, PMID:9811673]
is_a: ARO:0010002 ! major facilitator superfamily (MFS) antibiotic efflux pump
relationship: confers_resistance_to_drug ARO:0000051 ! tetracycline
relationship: confers_resistance_to_drug ARO:3003823 ! benzalkonium chloride
relationship: confers_resistance_to_drug ARO:3003827 ! rhodamine
synonym: "cmlA" EXACT []
synonym: "cmr" EXACT []

[Term]
id: ARO:3001329
name: mdtG
namespace: antibiotic_resistance
def: "The MdtG protein, also named YceE, appears to be a member of the major facilitator superfamily of transporters, and it has been reported, when overexpressed, to increase fosfomycin and deoxycholate resistances. mdtG is a member of the marA-soxS-rob regulon." [PMID:20008776]
is_a: ARO:0010002 ! major facilitator superfamily (MFS) antibiotic efflux pump
relationship: confers_resistance_to_drug ARO:0000025 ! fosfomycin
synonym: "yceE" EXACT []

[Term]
id: ARO:3001331
name: SHV-54
namespace: antibiotic_resistance
def: "From the Lahey list of beta-lactamases. Not yet released." []
is_a: ARO:3000015 ! SHV beta-lactamase

[Term]
id: ARO:3001332
name: SHV-58
namespace: antibiotic_resistance
def: "From the Lahey list of beta-lactamases. Not yet released." []
is_a: ARO:3000015 ! SHV beta-lactamase

[Term]
id: ARO:3001333
name: SHV-68
namespace: antibiotic_resistance
def: "From the Lahey list of beta-lactamases. Not yet released." []
is_a: ARO:3000015 ! SHV beta-lactamase

[Term]
id: ARO:3001334
name: SHV-87
namespace: antibiotic_resistance
def: "From the Lahey list of beta-lactamases. Not yet released." []
is_a: ARO:3000015 ! SHV beta-lactamase

[Term]
id: ARO:3001335
name: SHV-88
namespace: antibiotic_resistance
def: "From the Lahey list of beta-lactamases. Not yet released." []
is_a: ARO:3000015 ! SHV beta-lactamase

[Term]
id: ARO:3001336
name: SHV-98
namespace: antibiotic_resistance
def: "SHV-98 is a beta-lactamase found in Klebsiella pneumoniae." [PMID:21415202]
is_a: ARO:3000015 ! SHV beta-lactamase

[Term]
id: ARO:3001337
name: SHV-99
namespace: antibiotic_resistance
def: "SHV-99 is a beta-lactamase found in Klebsiella pneumoniae." [PMID:27598630, PMID:21415202]
is_a: ARO:3000015 ! SHV beta-lactamase

[Term]
id: ARO:3001338
name: SHV-100
namespace: antibiotic_resistance
def: "SHV-100 is a beta-lactamase found in Klebsiella pneumoniae. It differs from SHV-1 by a 35SESQLSGRVGMIE36 insertion." [PMID:21415202]
is_a: ARO:3000015 ! SHV beta-lactamase

[Term]
id: ARO:3001339
name: SHV-118
namespace: antibiotic_resistance
def: "From the Lahey list of beta-lactamases. Not yet released." []
is_a: ARO:3000015 ! SHV beta-lactamase

[Term]
id: ARO:3001340
name: SHV-119
namespace: antibiotic_resistance
def: "From the Lahey list of beta-lactamases. Not yet released." []
is_a: ARO:3000015 ! SHV beta-lactamase

[Term]
id: ARO:3001341
name: SHV-132
namespace: antibiotic_resistance
def: "From the Lahey list of beta-lactamases. Not yet released." []
is_a: ARO:3000015 ! SHV beta-lactamase

[Term]
id: ARO:3001342
name: SHV-138
namespace: antibiotic_resistance
def: "From the Lahey list of beta-lactamases. Not yet released." []
is_a: ARO:3000015 ! SHV beta-lactamase

[Term]
id: ARO:3001343
name: SHV-139
namespace: antibiotic_resistance
def: "From the Lahey list of beta-lactamases. Not yet released." []
is_a: ARO:3000015 ! SHV beta-lactamase

[Term]
id: ARO:3001344
name: SHV-143
namespace: antibiotic_resistance
def: "From the Lahey list of beta-lactamases." []
is_a: ARO:3000015 ! SHV beta-lactamase

[Term]
id: ARO:3001345
name: SHV-144
namespace: antibiotic_resistance
def: "SHV-144 is a beta-lactamase found in Klebsiella pneumoniae." [PMID:24270152]
is_a: ARO:3000015 ! SHV beta-lactamase

[Term]
id: ARO:3001346
name: SHV-146
namespace: antibiotic_resistance
def: "From the Lahey list of beta-lactamases. Not yet released." []
is_a: ARO:3000015 ! SHV beta-lactamase

[Term]
id: ARO:3001347
name: SHV-164
namespace: antibiotic_resistance
def: "From the Lahey list of beta-lactamases." []
is_a: ARO:3000015 ! SHV beta-lactamase

[Term]
id: ARO:3001348
name: SHV-166
namespace: antibiotic_resistance
def: "From the Lahey list of beta-lactamases. Not yet released." []
is_a: ARO:3000015 ! SHV beta-lactamase

[Term]
id: ARO:3001349
name: SHV-174
namespace: antibiotic_resistance
def: "SHV-174 is a beta-lactamase found in Enterobacteriaceae" []
is_a: ARO:3000015 ! SHV beta-lactamase

[Term]
id: ARO:3001350
name: SHV-180
namespace: antibiotic_resistance
def: "From the Lahey list of beta-lactamases. Not yet released." []
is_a: ARO:3000015 ! SHV beta-lactamase

[Term]
id: ARO:3001351
name: SHV-183
namespace: antibiotic_resistance
def: "From the Lahey list of beta-lactamases. Not yet released." []
is_a: ARO:3000015 ! SHV beta-lactamase

[Term]
id: ARO:3001352
name: SHV-168
namespace: antibiotic_resistance
def: "From the Lahey list of beta-lactamases." [PMID:23587779]
is_a: ARO:3000015 ! SHV beta-lactamase

[Term]
id: ARO:3001353
name: SHV-169
namespace: antibiotic_resistance
def: "From the Lahey list of beta-lactamases." []
is_a: ARO:3000015 ! SHV beta-lactamase

[Term]
id: ARO:3001354
name: SHV-170
namespace: antibiotic_resistance
def: "From the Lahey list of beta-lactamases." []
is_a: ARO:3000015 ! SHV beta-lactamase

[Term]
id: ARO:3001355
name: SHV-171
namespace: antibiotic_resistance
def: "From the Lahey list of beta-lactamases." []
is_a: ARO:3000015 ! SHV beta-lactamase

[Term]
id: ARO:3001356
name: SHV-172
namespace: antibiotic_resistance
def: "From the Lahey list of beta-lactamases." []
is_a: ARO:3000015 ! SHV beta-lactamase

[Term]
id: ARO:3001357
name: SHV-173
namespace: antibiotic_resistance
def: "From the Lahey list of beta-lactamases." []
is_a: ARO:3000015 ! SHV beta-lactamase

[Term]
id: ARO:3001358
name: SHV-175
namespace: antibiotic_resistance
def: "From the Lahey list of beta-lactamases." []
is_a: ARO:3000015 ! SHV beta-lactamase

[Term]
id: ARO:3001359
name: SHV-176
namespace: antibiotic_resistance
def: "From the Lahey list of beta-lactamases." [PMID:24403301]
is_a: ARO:3000015 ! SHV beta-lactamase

[Term]
id: ARO:3001360
name: SHV-177
namespace: antibiotic_resistance
def: "From the Lahey list of beta-lactamases." []
is_a: ARO:3000015 ! SHV beta-lactamase

[Term]
id: ARO:3001361
name: SHV-178
namespace: antibiotic_resistance
def: "From the Lahey list of beta-lactamases." []
is_a: ARO:3000015 ! SHV beta-lactamase

[Term]
id: ARO:3001362
name: SHV-179
namespace: antibiotic_resistance
def: "From the Lahey list of beta-lactamases." []
is_a: ARO:3000015 ! SHV beta-lactamase

[Term]
id: ARO:3001363
name: SHV-181
namespace: antibiotic_resistance
def: "From the Lahey list of beta-lactamases." []
is_a: ARO:3000015 ! SHV beta-lactamase

[Term]
id: ARO:3001364
name: SHV-182
namespace: antibiotic_resistance
def: "From the Lahey list of beta-lactamases." []
is_a: ARO:3000015 ! SHV beta-lactamase

[Term]
id: ARO:3001365
name: SHV-184
namespace: antibiotic_resistance
def: "From the Lahey list of beta-lactamases." []
is_a: ARO:3000015 ! SHV beta-lactamase

[Term]
id: ARO:3001366
name: TEM-100
namespace: antibiotic_resistance
def: "From the Lahey list of beta-lactamases. Not yet released" []
is_a: ARO:3000014 ! TEM beta-lactamase

[Term]
id: ARO:3001367
name: TEM-119
namespace: antibiotic_resistance
def: "From the Lahey list of beta-lactamases. Not yet released." []
is_a: ARO:3000014 ! TEM beta-lactamase

[Term]
id: ARO:3001368
name: TEM-140
namespace: antibiotic_resistance
def: "From the Lahey list of beta-lactamases. Not yet released." []
is_a: ARO:3000014 ! TEM beta-lactamase

[Term]
id: ARO:3001369
name: TEM-153
namespace: antibiotic_resistance
def: "TEM-153 is a beta-lactamase found in Enterobacteriaceae." [PMID:23579192]
is_a: ARO:3000014 ! TEM beta-lactamase

[Term]
id: ARO:3001370
name: TEM-175
namespace: antibiotic_resistance
def: "From the Lahey list of beta-lactamases. Not yet released." []
is_a: ARO:3000014 ! TEM beta-lactamase

[Term]
id: ARO:3001371
name: TEM-179
namespace: antibiotic_resistance
def: "From the Lahey list of beta-lactamases. Not yet released." []
is_a: ARO:3000014 ! TEM beta-lactamase

[Term]
id: ARO:3001372
name: TEM-180
namespace: antibiotic_resistance
def: "From the Lahey list of beta-lactamases. Not yet released." []
is_a: ARO:3000014 ! TEM beta-lactamase

[Term]
id: ARO:3001373
name: TEM-182
namespace: antibiotic_resistance
def: "TEM-182 is a beta-lactamase found in clinical isolates of H. parainfluenzae" [PMID:23335113]
is_a: ARO:3000014 ! TEM beta-lactamase

[Term]
id: ARO:3001374
name: TEM-185
namespace: antibiotic_resistance
def: "TEM-185 is a beta-lactamase found in E. coli" [PMID:22491692]
is_a: ARO:3000014 ! TEM beta-lactamase

[Term]
id: ARO:3001375
name: TEM-184
namespace: antibiotic_resistance
def: "From the Lahey list of beta-lactamases. Not yet released." []
is_a: ARO:3000014 ! TEM beta-lactamase

[Term]
id: ARO:3001376
name: TEM-196
namespace: antibiotic_resistance
def: "From the Lahey list of beta-lactamases. Not yet released." []
is_a: ARO:3000014 ! TEM beta-lactamase

[Term]
id: ARO:3001377
name: TEM-200
namespace: antibiotic_resistance
def: "From the Lahey list of beta-lactamases. Not yet released." []
is_a: ARO:3000014 ! TEM beta-lactamase

[Term]
id: ARO:3001378
name: TEM-201
namespace: antibiotic_resistance
def: "TEM-201 is a beta-lactamase found in Enterobacteriaceae." [PMID:24701189]
is_a: ARO:3000014 ! TEM beta-lactamase

[Term]
id: ARO:3001379
name: TEM-202
namespace: antibiotic_resistance
def: "From the Lahey list of beta-lactamases. Not yet released." []
is_a: ARO:3000014 ! TEM beta-lactamase

[Term]
id: ARO:3001380
name: TEM-203
namespace: antibiotic_resistance
def: "From the Lahey list of beta-lactamases. Not yet released." []
is_a: ARO:3000014 ! TEM beta-lactamase

[Term]
id: ARO:3001381
name: TEM-204
namespace: antibiotic_resistance
def: "From the Lahey list of beta-lactamases. Not yet released." []
is_a: ARO:3000014 ! TEM beta-lactamase

[Term]
id: ARO:3001382
name: TEM-205
namespace: antibiotic_resistance
def: "From the Lahey list of beta-lactamases. Not yet released." []
is_a: ARO:3000014 ! TEM beta-lactamase

[Term]
id: ARO:3001383
name: TEM-206
namespace: antibiotic_resistance
def: "From the Lahey list of beta-lactamases. Not yet released." []
is_a: ARO:3000014 ! TEM beta-lactamase

[Term]
id: ARO:3001384
name: TEM-207
namespace: antibiotic_resistance
def: "From the Lahey list of beta-lactamases. Not yet released." []
is_a: ARO:3000014 ! TEM beta-lactamase

[Term]
id: ARO:3001385
name: TEM-208
namespace: antibiotic_resistance
def: "From the Lahey list of beta-lactamases. Not yet released." []
is_a: ARO:3000014 ! TEM beta-lactamase

[Term]
id: ARO:3001386
name: TEM-209
namespace: antibiotic_resistance
def: "From the Lahey list of beta-lactamases. Not yet released." []
is_a: ARO:3000014 ! TEM beta-lactamase

[Term]
id: ARO:3001387
name: TEM-210
namespace: antibiotic_resistance
def: "TEM-210" []
is_a: ARO:3000014 ! TEM beta-lactamase

[Term]
id: ARO:3001388
name: TEM-211
namespace: antibiotic_resistance
def: "From the Lahey list of beta-lactamases. Not yet released." []
is_a: ARO:3000014 ! TEM beta-lactamase

[Term]
id: ARO:3001389
name: TEM-212
namespace: antibiotic_resistance
def: "From the Lahey list of beta-lactamases. Not yet released." []
is_a: ARO:3000014 ! TEM beta-lactamase

[Term]
id: ARO:3001390
name: TEM-213
namespace: antibiotic_resistance
def: "From the Lahey list of beta-lactamases. Not yet released." []
is_a: ARO:3000014 ! TEM beta-lactamase

[Term]
id: ARO:3001391
name: TEM-214
namespace: antibiotic_resistance
def: "From the Lahey list of beta-lactamases. Not yet released." []
is_a: ARO:3000014 ! TEM beta-lactamase

[Term]
id: ARO:3001392
name: TEM-215
namespace: antibiotic_resistance
def: "From the Lahey list of beta-lactamases. Not yet released." []
is_a: ARO:3000014 ! TEM beta-lactamase

[Term]
id: ARO:3001393
name: TEM-216
namespace: antibiotic_resistance
def: "From the Lahey list of beta-lactamases. Not yet released." []
is_a: ARO:3000014 ! TEM beta-lactamase

[Term]
id: ARO:3001394
name: TEM-217
namespace: antibiotic_resistance
def: "From the Lahey list of beta-lactamases. Not yet released.\nIsolated from Enterobacter cloacae" []
is_a: ARO:3000014 ! TEM beta-lactamase

[Term]
id: ARO:3001395
name: TEM-218
namespace: antibiotic_resistance
def: "From the Lahey list of beta-lactamases. Not yet released." []
is_a: ARO:3000014 ! TEM beta-lactamase

[Term]
id: ARO:3001396
name: OXA-1
namespace: antibiotic_resistance
def: "OXA-1 is a beta-lactamase found in E. coli" [PMID:2823258]
is_a: ARO:3000017 ! OXA beta-lactamase
relationship: confers_resistance_to_drug ARO:0000064 ! amoxicillin
relationship: confers_resistance_to_drug ARO:0000078 ! piperacillin
relationship: confers_resistance_to_drug ARO:3000704 ! cefalotin
relationship: confers_resistance_to_drug ARO:3004021 ! piperacillin-tazobactam
synonym: "OXA-30" EXACT []

[Term]
id: ARO:3001397
name: OXA-2
namespace: antibiotic_resistance
def: "OXA-2 is a beta-lactamase found in the Enterobacteriaceae family." [PMID:6335398, PMID:27499434]
is_a: ARO:3000017 ! OXA beta-lactamase
relationship: confers_resistance_to_drug ARO:0000060 ! ceftazidime
relationship: confers_resistance_to_drug ARO:0000064 ! amoxicillin
relationship: confers_resistance_to_drug ARO:0000073 ! meropenem
relationship: confers_resistance_to_drug ARO:3000637 ! ampicillin

[Term]
id: ARO:3001398
name: OXA-3
namespace: antibiotic_resistance
def: "OXA-3 is a beta-lactamase found in P. aeruginosa" [PMID:7785990]
is_a: ARO:3000017 ! OXA beta-lactamase

[Term]
id: ARO:3001399
name: OXA-4
namespace: antibiotic_resistance
def: "OXA-4 is a beta-lactamase found in Enterobacteriaceae and P. aeruginosa" [PMID:24426128]
is_a: ARO:3000017 ! OXA beta-lactamase

[Term]
id: ARO:3001400
name: OXA-5
namespace: antibiotic_resistance
def: "OXA-5 is a beta-lactamase found in P. aeruginosa and Enterobacteriaceae." [PMID:3925874]
is_a: ARO:3000017 ! OXA beta-lactamase

[Term]
id: ARO:3001401
name: OXA-6
namespace: antibiotic_resistance
def: "OXA-5 is a beta-lactamase found in P. aeruginosa and Enterobacteriaceae." [PMID:3925874]
is_a: ARO:3000017 ! OXA beta-lactamase

[Term]
id: ARO:3001402
name: OXA-7
namespace: antibiotic_resistance
def: "OXA-7 is a beta-lactamase found in P. aeruginosa and Enterobacteriaceae." [PMID:3925874]
is_a: ARO:3000017 ! OXA beta-lactamase

[Term]
id: ARO:3001403
name: OXA-8
namespace: antibiotic_resistance
def: "OXA-8 is an uncharacterized beta-lactamase." []
is_a: ARO:3000017 ! OXA beta-lactamase

[Term]
id: ARO:3001404
name: OXA-9
namespace: antibiotic_resistance
def: "OXA-9 is a beta-lactamase found in Klebsiella pneumoniae." [PMID:9620445]
is_a: ARO:3000017 ! OXA beta-lactamase

[Term]
id: ARO:3001405
name: OXA-10
namespace: antibiotic_resistance
def: "OXA-10 is a beta-lactamase found in Acinetobacter baumannii and P. aeruginosa." [PMID:11017203, PMID:27499434]
is_a: ARO:3000017 ! OXA beta-lactamase
synonym: "PSE-2" EXACT []

[Term]
id: ARO:3001406
name: OXA-11
namespace: antibiotic_resistance
def: "OXA-11 is a beta-lactamase found in P. aeruginosa." [PMID:8215276]
is_a: ARO:3000017 ! OXA beta-lactamase

[Term]
id: ARO:3001407
name: OXA-12
namespace: antibiotic_resistance
def: "OXA-12 is a beta-lactamase found in Aeromonas jandaei" [PMID:9068648]
is_a: ARO:3000017 ! OXA beta-lactamase
synonym: "AsbB1" EXACT []

[Term]
id: ARO:3001408
name: OXA-13
namespace: antibiotic_resistance
def: "OXA-13 is a beta-lactamase found in P. aeruginosa." [PMID:9579076]
is_a: ARO:3000017 ! OXA beta-lactamase

[Term]
id: ARO:3001409
name: OXA-14
namespace: antibiotic_resistance
def: "OXA-14 is a beta-lactamase found in P. aeruginosa." [PMID:7486940]
is_a: ARO:3000017 ! OXA beta-lactamase

[Term]
id: ARO:3001410
name: OXA-15
namespace: antibiotic_resistance
def: "OXA-15 is a beta-lactamase found in P. aeruginosa." [PMID:9087490]
is_a: ARO:3000017 ! OXA beta-lactamase

[Term]
id: ARO:3001411
name: OXA-16
namespace: antibiotic_resistance
def: "OXA-16 is a beta-lactamase found in P. aeruginosa." [PMID:9835501]
is_a: ARO:3000017 ! OXA beta-lactamase

[Term]
id: ARO:3001412
name: OXA-17
namespace: antibiotic_resistance
def: "OXA-17 is a beta-lactamase found in P. aeruginosa and Klebsiella pneumoniae." [PMID:10348753]
is_a: ARO:3000017 ! OXA beta-lactamase

[Term]
id: ARO:3001413
name: OXA-18
namespace: antibiotic_resistance
def: "OXA-18 is a beta-lactamase found in P. aeruginosa and Rickettsia." [PMID:9333046]
is_a: ARO:3000017 ! OXA beta-lactamase

[Term]
id: ARO:3001414
name: OXA-19
namespace: antibiotic_resistance
def: "OXA-19 is a beta-lactamase found in P. aeruginosa." [PMID:9835500]
is_a: ARO:3000017 ! OXA beta-lactamase
synonym: "intl1" EXACT []

[Term]
id: ARO:3001415
name: OXA-20
namespace: antibiotic_resistance
def: "OXA-20 is a beta-lactamase found in P. aeruginosa" [PMID:9687410]
is_a: ARO:3000017 ! OXA beta-lactamase

[Term]
id: ARO:3001416
name: OXA-21
namespace: antibiotic_resistance
def: "OXA-21 is a beta-lactamase found in A. baumannii" [PMID:9420053]
is_a: ARO:3000017 ! OXA beta-lactamase

[Term]
id: ARO:3001417
name: OXA-22
namespace: antibiotic_resistance
def: "OXA-22 is a beta-lactamase found in Ralstonia pickettii" [PMID:10898703]
is_a: ARO:3000017 ! OXA beta-lactamase

[Term]
id: ARO:3001418
name: OXA-23
namespace: antibiotic_resistance
def: "OXA-23 is a beta-lactamase found in A. baumannii" [PMID:10602749]
is_a: ARO:3000017 ! OXA beta-lactamase
synonym: "ARI-1" EXACT []

[Term]
id: ARO:3001419
name: OXA-24
namespace: antibiotic_resistance
def: "OXA-24 is a beta-lactamase found in A. baumannii and P. aeruginosa." [PMID:10817708, PMID:18585868]
is_a: ARO:3000017 ! OXA beta-lactamase
relationship: confers_resistance_to_drug ARO:3003821 ! BAL30072
synonym: "OXA-40" EXACT []

[Term]
id: ARO:3001420
name: OXA-25
namespace: antibiotic_resistance
def: "OXA-25 is a beta-lactamase found in A. baumannii" [PMID:11158758]
is_a: ARO:3000017 ! OXA beta-lactamase

[Term]
id: ARO:3001421
name: OXA-26
namespace: antibiotic_resistance
def: "OXA-26 is a beta-lactamase found in A. baumannii" [PMID:11158758]
is_a: ARO:3000017 ! OXA beta-lactamase

[Term]
id: ARO:3001422
name: OXA-27
namespace: antibiotic_resistance
def: "OXA-27 is a beta-lactamase found in A. baumannii" [PMID:11158758]
is_a: ARO:3000017 ! OXA beta-lactamase

[Term]
id: ARO:3001423
name: OXA-28
namespace: antibiotic_resistance
def: "OXA-28 is a beta-lactamase found in P. aeruginosa" [PMID:11158739]
is_a: ARO:3000017 ! OXA beta-lactamase

[Term]
id: ARO:3001424
name: OXA-29
namespace: antibiotic_resistance
def: "OXA-29 is a beta-lactamase found in Legionella gormanii" [PMID:11709332]
is_a: ARO:3000017 ! OXA beta-lactamase

[Term]
id: ARO:3001425
name: OXA-31
namespace: antibiotic_resistance
def: "OXA-31 is a beta-lactamase found in P. aeruginosa" [PMID:11353602]
is_a: ARO:3000017 ! OXA beta-lactamase

[Term]
id: ARO:3001426
name: OXA-32
namespace: antibiotic_resistance
def: "OXA-32 is a beta-lactamase found in P. aeruginosa" [PMID:11796380]
is_a: ARO:3000017 ! OXA beta-lactamase

[Term]
id: ARO:3001427
name: OXA-33
namespace: antibiotic_resistance
def: "OXA-33 is a beta-lactamase. From the Lahey list of OXA beta-lactamases." []
is_a: ARO:3000017 ! OXA beta-lactamase

[Term]
id: ARO:3001428
name: OXA-34
namespace: antibiotic_resistance
def: "OXA-34 is a beta-lactamase. From the Lahey list of OXA beta-lactamases." []
is_a: ARO:3000017 ! OXA beta-lactamase

[Term]
id: ARO:3001429
name: OXA-35
namespace: antibiotic_resistance
def: "OXA-35 is a beta-lactamase found in P. aeruginosa" [PMID:11679562]
is_a: ARO:3000017 ! OXA beta-lactamase

[Term]
id: ARO:3001430
name: OXA-36
namespace: antibiotic_resistance
def: "OXA-36 is a beta-lactamase. From the Lahey list of OXA beta-lactamases." []
is_a: ARO:3000017 ! OXA beta-lactamase

[Term]
id: ARO:3001431
name: OXA-37
namespace: antibiotic_resistance
def: "OXA-37 is a beta-lactamase found in A. baumannii" [PMID:12523622]
is_a: ARO:3000017 ! OXA beta-lactamase

[Term]
id: ARO:3001432
name: OXA-38
namespace: antibiotic_resistance
def: "OXA-38 is a beta-lactamase. From the Lahey list of OXA beta-lactamases." []
is_a: ARO:3000017 ! OXA beta-lactamase

[Term]
id: ARO:3001433
name: OXA-39
namespace: antibiotic_resistance
def: "OXA-39 is a beta-lactamase. From the Lahey list of OXA beta-lactamases." []
is_a: ARO:3000017 ! OXA beta-lactamase

[Term]
id: ARO:3001434
name: OXA-41
namespace: antibiotic_resistance
def: "OXA-41 is a beta-lactamase. From the Lahey list of OXA beta-lactamases." []
is_a: ARO:3000017 ! OXA beta-lactamase

[Term]
id: ARO:3001435
name: OXA-44
namespace: antibiotic_resistance
def: "OXA-44 is a beta-lactamase. From the Lahey list of OXA beta-lactamases." []
is_a: ARO:3000017 ! OXA beta-lactamase

[Term]
id: ARO:3001436
name: OXA-52
namespace: antibiotic_resistance
def: "OXA-52 is a beta-lactamase. From the Lahey list of OXA beta-lactamases." []
is_a: ARO:3000017 ! OXA beta-lactamase

[Term]
id: ARO:3001437
name: OXA-67
namespace: antibiotic_resistance
def: "OXA-67 is a beta-lactamase. From the Lahey list of OXA beta-lactamases." []
is_a: ARO:3000017 ! OXA beta-lactamase

[Term]
id: ARO:3001438
name: OXA-100
namespace: antibiotic_resistance
def: "OXA-100 is a beta-lactamase. From the Lahey list of OXA beta-lactamases." []
is_a: ARO:3000017 ! OXA beta-lactamase

[Term]
id: ARO:3001439
name: OXA-101
namespace: antibiotic_resistance
def: "OXA-101 is a beta-lactamase. From the Lahey list of OXA beta-lactamases." []
is_a: ARO:3000017 ! OXA beta-lactamase

[Term]
id: ARO:3001440
name: OXA-115
namespace: antibiotic_resistance
def: "OXA-115 is a beta-lactamase. From the Lahey list of OXA beta-lactamases." []
is_a: ARO:3000017 ! OXA beta-lactamase

[Term]
id: ARO:3001441
name: OXA-116
namespace: antibiotic_resistance
def: "OXA-116 is a beta-lactamase. From the Lahey list of OXA beta-lactamases." []
is_a: ARO:3000017 ! OXA beta-lactamase

[Term]
id: ARO:3001442
name: OXA-117
namespace: antibiotic_resistance
def: "OXA-117 is a beta-lactamase. From the Lahey list of OXA beta-lactamases." []
is_a: ARO:3000017 ! OXA beta-lactamase

[Term]
id: ARO:3001443
name: OXA-121
namespace: antibiotic_resistance
def: "OXA-121 is a beta-lactamase. From the Lahey list of OXA beta-lactamases." []
is_a: ARO:3000017 ! OXA beta-lactamase

[Term]
id: ARO:3001444
name: OXA-122
namespace: antibiotic_resistance
def: "OXA-122 is a beta-lactamase. From the Lahey list of OXA beta-lactamases." []
is_a: ARO:3000017 ! OXA beta-lactamase

[Term]
id: ARO:3001445
name: OXA-123
namespace: antibiotic_resistance
def: "OXA-123 is a beta-lactamase. From the Lahey list of OXA beta-lactamases." []
is_a: ARO:3000017 ! OXA beta-lactamase

[Term]
id: ARO:3001446
name: OXA-124
namespace: antibiotic_resistance
def: "OXA-124 is a beta-lactamase. From the Lahey list of OXA beta-lactamases." []
is_a: ARO:3000017 ! OXA beta-lactamase

[Term]
id: ARO:3001447
name: OXA-125
namespace: antibiotic_resistance
def: "OXA-125 is a beta-lactamase. From the Lahey list of OXA beta-lactamases." []
is_a: ARO:3000017 ! OXA beta-lactamase

[Term]
id: ARO:3001448
name: OXA-126
namespace: antibiotic_resistance
def: "OXA-126 is a beta-lactamase. From the Lahey list of OXA beta-lactamases." []
is_a: ARO:3000017 ! OXA beta-lactamase

[Term]
id: ARO:3001449
name: OXA-127
namespace: antibiotic_resistance
def: "OXA-127 is a beta-lactamase. From the Lahey list of OXA beta-lactamases." []
is_a: ARO:3000017 ! OXA beta-lactamase

[Term]
id: ARO:3001450
name: OXA-135
namespace: antibiotic_resistance
def: "OXA-135 is a beta-lactamase. From the Lahey list of OXA beta-lactamases." []
is_a: ARO:3000017 ! OXA beta-lactamase

[Term]
id: ARO:3001451
name: OXA-139
namespace: antibiotic_resistance
def: "OXA-139 is a beta-lactamase. From the Lahey list of OXA beta-lactamases." []
is_a: ARO:3000017 ! OXA beta-lactamase

[Term]
id: ARO:3001452
name: OXA-140
namespace: antibiotic_resistance
def: "OXA-140 is a beta-lactamase. From the Lahey list of OXA beta-lactamases." []
is_a: ARO:3000017 ! OXA beta-lactamase

[Term]
id: ARO:3001453
name: OXA-148
namespace: antibiotic_resistance
def: "OXA-148 is a beta-lactamase. From the Lahey list of OXA beta-lactamases." []
is_a: ARO:3000017 ! OXA beta-lactamase

[Term]
id: ARO:3001454
name: OXA-149
namespace: antibiotic_resistance
def: "OXA-149 is a beta-lactamase. From the Lahey list of OXA beta-lactamases." []
is_a: ARO:3000017 ! OXA beta-lactamase

[Term]
id: ARO:3001455
name: OXA-150
namespace: antibiotic_resistance
def: "OXA-150 is a beta-lactamase. From the Lahey list of OXA beta-lactamases." []
is_a: ARO:3000017 ! OXA beta-lactamase

[Term]
id: ARO:3001456
name: OXA-151
namespace: antibiotic_resistance
def: "OXA-151 is a beta-lactamase. From the Lahey list of OXA beta-lactamases." []
is_a: ARO:3000017 ! OXA beta-lactamase

[Term]
id: ARO:3001457
name: OXA-152
namespace: antibiotic_resistance
def: "OXA-152 is a beta-lactamase. From the Lahey list of OXA beta-lactamases." []
is_a: ARO:3000017 ! OXA beta-lactamase

[Term]
id: ARO:3001458
name: OXA-153
namespace: antibiotic_resistance
def: "OXA-153 is a beta-lactamase. From the Lahey list of OXA beta-lactamases." []
is_a: ARO:3000017 ! OXA beta-lactamase

[Term]
id: ARO:3001459
name: OXA-154
namespace: antibiotic_resistance
def: "OXA-154 is a beta-lactamase. From the Lahey list of OXA beta-lactamases." []
is_a: ARO:3000017 ! OXA beta-lactamase

[Term]
id: ARO:3001460
name: OXA-155
namespace: antibiotic_resistance
def: "OXA-155 is a beta-lactamase. From the Lahey list of OXA beta-lactamases." []
is_a: ARO:3000017 ! OXA beta-lactamase

[Term]
id: ARO:3001461
name: OXA-156
namespace: antibiotic_resistance
def: "OXA-156 is a beta-lactamase. From the Lahey list of OXA beta-lactamases." []
is_a: ARO:3000017 ! OXA beta-lactamase

[Term]
id: ARO:3001462
name: OXA-157
namespace: antibiotic_resistance
def: "OXA-157 is a beta-lactamase. From the Lahey list of OXA beta-lactamases." []
is_a: ARO:3000017 ! OXA beta-lactamase

[Term]
id: ARO:3001463
name: OXA-158
namespace: antibiotic_resistance
def: "OXA-158 is a beta-lactamase. From the Lahey list of OXA beta-lactamases." []
is_a: ARO:3000017 ! OXA beta-lactamase

[Term]
id: ARO:3001464
name: OXA-159
namespace: antibiotic_resistance
def: "OXA-159 is a beta-lactamase. From the Lahey list of OXA beta-lactamases." []
is_a: ARO:3000017 ! OXA beta-lactamase

[Term]
id: ARO:3001465
name: OXA-165
namespace: antibiotic_resistance
def: "OXA-165 is a beta-lactamase. From the Lahey list of OXA beta-lactamases." []
is_a: ARO:3000017 ! OXA beta-lactamase

[Term]
id: ARO:3001466
name: OXA-166
namespace: antibiotic_resistance
def: "OXA-166 is a beta-lactamase. From the Lahey list of OXA beta-lactamases." []
is_a: ARO:3000017 ! OXA beta-lactamase

[Term]
id: ARO:3001467
name: OXA-167
namespace: antibiotic_resistance
def: "OXA-167 is a beta-lactamase. From the Lahey list of OXA beta-lactamases." []
is_a: ARO:3000017 ! OXA beta-lactamase

[Term]
id: ARO:3001468
name: OXA-168
namespace: antibiotic_resistance
def: "OXA-168 is a beta-lactamase. From the Lahey list of OXA beta-lactamases." []
is_a: ARO:3000017 ! OXA beta-lactamase

[Term]
id: ARO:3001469
name: OXA-169
namespace: antibiotic_resistance
def: "OXA-169 is a beta-lactamase. From the Lahey list of OXA beta-lactamases." []
is_a: ARO:3000017 ! OXA beta-lactamase

[Term]
id: ARO:3001470
name: OXA-170
namespace: antibiotic_resistance
def: "OXA-170 is a beta-lactamase. From the Lahey list of OXA beta-lactamases." []
is_a: ARO:3000017 ! OXA beta-lactamase

[Term]
id: ARO:3001471
name: OXA-171
namespace: antibiotic_resistance
def: "OXA-171 is a beta-lactamase. From the Lahey list of OXA beta-lactamases." []
is_a: ARO:3000017 ! OXA beta-lactamase

[Term]
id: ARO:3001472
name: OXA-178
namespace: antibiotic_resistance
def: "OXA-178 is a beta-lactamase. From the Lahey list of OXA beta-lactamases." []
is_a: ARO:3000017 ! OXA beta-lactamase

[Term]
id: ARO:3001473
name: OXA-179
namespace: antibiotic_resistance
def: "OXA-179 is a beta-lactamase. From the Lahey list of OXA beta-lactamases." []
is_a: ARO:3000017 ! OXA beta-lactamase

[Term]
id: ARO:3001474
name: OXA-180
namespace: antibiotic_resistance
def: "OXA-180 is a beta-lactamase. From the Lahey list of OXA beta-lactamases." []
is_a: ARO:3000017 ! OXA beta-lactamase

[Term]
id: ARO:3001475
name: OXA-183
namespace: antibiotic_resistance
def: "OXA-183 is a beta-lactamase. From the Lahey list of OXA beta-lactamases." []
is_a: ARO:3000017 ! OXA beta-lactamase

[Term]
id: ARO:3001476
name: OXA-184
namespace: antibiotic_resistance
def: "OXA-184 is a beta-lactamase. From the Lahey list of OXA beta-lactamases." []
is_a: ARO:3000017 ! OXA beta-lactamase

[Term]
id: ARO:3001477
name: OXA-185
namespace: antibiotic_resistance
def: "OXA-185 is a beta-lactamase. From the Lahey list of OXA beta-lactamases." []
is_a: ARO:3000017 ! OXA beta-lactamase

[Term]
id: ARO:3001478
name: OXA-193
namespace: antibiotic_resistance
def: "OXA-193 is a beta-lactamase. From the Lahey list of OXA beta-lactamases." []
is_a: ARO:3000017 ! OXA beta-lactamase

[Term]
id: ARO:3001479
name: OXA-194
namespace: antibiotic_resistance
def: "OXA-194 is a beta-lactamase. From the Lahey list of OXA beta-lactamases." []
is_a: ARO:3000017 ! OXA beta-lactamase

[Term]
id: ARO:3001480
name: OXA-195
namespace: antibiotic_resistance
def: "OXA-195 is a beta-lactamase. From the Lahey list of OXA beta-lactamases." []
is_a: ARO:3000017 ! OXA beta-lactamase

[Term]
id: ARO:3001481
name: OXA-196
namespace: antibiotic_resistance
def: "OXA-196 is a beta-lactamase. From the Lahey list of OXA beta-lactamases." []
is_a: ARO:3000017 ! OXA beta-lactamase

[Term]
id: ARO:3001482
name: OXA-197
namespace: antibiotic_resistance
def: "OXA-197 is a beta-lactamase. From the Lahey list of OXA beta-lactamases." []
is_a: ARO:3000017 ! OXA beta-lactamase

[Term]
id: ARO:3001483
name: OXA-205
namespace: antibiotic_resistance
def: "OXA-205 is a beta-lactamase. From the Lahey list of OXA beta-lactamases." []
is_a: ARO:3000017 ! OXA beta-lactamase

[Term]
id: ARO:3001484
name: OXA-206
namespace: antibiotic_resistance
def: "OXA-206 is a beta-lactamase. From the Lahey list of OXA beta-lactamases." []
is_a: ARO:3000017 ! OXA beta-lactamase

[Term]
id: ARO:3001485
name: OXA-207
namespace: antibiotic_resistance
def: "OXA-207 is a beta-lactamase. From the Lahey list of OXA beta-lactamases." []
is_a: ARO:3000017 ! OXA beta-lactamase

[Term]
id: ARO:3001486
name: OXA-208
namespace: antibiotic_resistance
def: "OXA-208 is a beta-lactamase. From the Lahey list of OXA beta-lactamases." []
is_a: ARO:3000017 ! OXA beta-lactamase

[Term]
id: ARO:3001487
name: OXA-210
namespace: antibiotic_resistance
def: "OXA-210 is a beta-lactamase. From the Lahey list of OXA beta-lactamases." []
is_a: ARO:3000017 ! OXA beta-lactamase

[Term]
id: ARO:3001488
name: OXA-216
namespace: antibiotic_resistance
def: "OXA-216 is a beta-lactamase. From the Lahey list of OXA beta-lactamases." []
is_a: ARO:3000017 ! OXA beta-lactamase

[Term]
id: ARO:3001489
name: OXA-217
namespace: antibiotic_resistance
def: "OXA-217 is a beta-lactamase. From the Lahey list of OXA beta-lactamases." []
is_a: ARO:3000017 ! OXA beta-lactamase

[Term]
id: ARO:3001490
name: OXA-220
namespace: antibiotic_resistance
def: "OXA-220 is a beta-lactamase. From the Lahey list of OXA beta-lactamases." []
is_a: ARO:3000017 ! OXA beta-lactamase

[Term]
id: ARO:3001491
name: OXA-221
namespace: antibiotic_resistance
def: "OXA-221 is a beta-lactamase. From the Lahey list of OXA beta-lactamases." []
is_a: ARO:3000017 ! OXA beta-lactamase

[Term]
id: ARO:3001492
name: OXA-222
namespace: antibiotic_resistance
def: "OXA-222 is a beta-lactamase. From the Lahey list of OXA beta-lactamases." []
is_a: ARO:3000017 ! OXA beta-lactamase

[Term]
id: ARO:3001493
name: OXA-225
namespace: antibiotic_resistance
def: "OXA-225 is a beta-lactamase. From the Lahey list of OXA beta-lactamases." []
is_a: ARO:3000017 ! OXA beta-lactamase

[Term]
id: ARO:3001494
name: OXA-227
namespace: antibiotic_resistance
def: "OXA-227 is a beta-lactamase. From the Lahey list of OXA beta-lactamases." []
is_a: ARO:3000017 ! OXA beta-lactamase

[Term]
id: ARO:3001495
name: OXA-233
namespace: antibiotic_resistance
def: "OXA-233 is a beta-lactamase. From the Lahey list of OXA beta-lactamases." []
is_a: ARO:3000017 ! OXA beta-lactamase

[Term]
id: ARO:3001496
name: OXA-234
namespace: antibiotic_resistance
def: "OXA-234 is a beta-lactamase found in Acinetobacter baumannii" []
is_a: ARO:3000017 ! OXA beta-lactamase

[Term]
id: ARO:3001497
name: OXA-238
namespace: antibiotic_resistance
def: "OXA-238 is a beta-lactamase. From the Lahey list of OXA beta-lactamases." []
is_a: ARO:3000017 ! OXA beta-lactamase

[Term]
id: ARO:3001498
name: OXA-239
namespace: antibiotic_resistance
def: "OXA-239 is a beta-lactamase. From the Lahey list of OXA beta-lactamases." []
is_a: ARO:3000017 ! OXA beta-lactamase

[Term]
id: ARO:3001499
name: OXA-240
namespace: antibiotic_resistance
def: "OXA-240 is a beta-lactamase. From the Lahey list of OXA beta-lactamases." []
is_a: ARO:3000017 ! OXA beta-lactamase

[Term]
id: ARO:3001500
name: OXA-251
namespace: antibiotic_resistance
def: "OXA-251 is a beta-lactamase. From the Lahey list of OXA beta-lactamases." []
is_a: ARO:3000017 ! OXA beta-lactamase

[Term]
id: ARO:3001501
name: OXA-252
namespace: antibiotic_resistance
def: "OXA-252 is a beta-lactamase found in Shewanella spp." []
is_a: ARO:3000017 ! OXA beta-lactamase

[Term]
id: ARO:3001502
name: OXA-256
namespace: antibiotic_resistance
def: "OXA-256 is a beta-lactamase. From the Lahey list of OXA beta-lactamases." []
is_a: ARO:3000017 ! OXA beta-lactamase

[Term]
id: ARO:3001503
name: OXA-258
namespace: antibiotic_resistance
def: "OXA-258 is a beta-lactamase. From the Lahey list of OXA beta-lactamases." []
is_a: ARO:3000017 ! OXA beta-lactamase

[Term]
id: ARO:3001504
name: OXA-309
namespace: antibiotic_resistance
def: "OXA-309 is a beta-lactamase. From the Lahey list of OXA beta-lactamases." []
is_a: ARO:3000017 ! OXA beta-lactamase

[Term]
id: ARO:3001505
name: OXA-310
namespace: antibiotic_resistance
def: "OXA-310 is a beta-lactamase. From the Lahey list of OXA beta-lactamases." []
is_a: ARO:3000017 ! OXA beta-lactamase

[Term]
id: ARO:3001506
name: OXA-311
namespace: antibiotic_resistance
def: "OXA-311 is a beta-lactamase. From the Lahey list of OXA beta-lactamases." []
is_a: ARO:3000017 ! OXA beta-lactamase

[Term]
id: ARO:3001507
name: OXA-318
namespace: antibiotic_resistance
def: "OXA-318 is a beta-lactamase. From the Lahey list of OXA beta-lactamases." []
is_a: ARO:3000017 ! OXA beta-lactamase

[Term]
id: ARO:3001508
name: OXA-319
namespace: antibiotic_resistance
def: "OXA-319 is a beta-lactamase. From the Lahey list of OXA beta-lactamases." []
is_a: ARO:3000017 ! OXA beta-lactamase

[Term]
id: ARO:3001509
name: OXA-321
namespace: antibiotic_resistance
def: "OXA-321 is a beta-lactamase. From the Lahey list of OXA beta-lactamases." []
is_a: ARO:3000017 ! OXA beta-lactamase

[Term]
id: ARO:3001510
name: OXA-322
namespace: antibiotic_resistance
def: "OXA-322 is a beta-lactamase. From the Lahey list of OXA beta-lactamases." []
is_a: ARO:3000017 ! OXA beta-lactamase

[Term]
id: ARO:3001511
name: OXA-323
namespace: antibiotic_resistance
def: "OXA-323 is a beta-lactamase. From the Lahey list of OXA beta-lactamases." []
is_a: ARO:3000017 ! OXA beta-lactamase

[Term]
id: ARO:3001512
name: OXA-324
namespace: antibiotic_resistance
def: "OXA-324 is a beta-lactamase. From the Lahey list of OXA beta-lactamases." []
is_a: ARO:3000017 ! OXA beta-lactamase

[Term]
id: ARO:3001513
name: OXA-325
namespace: antibiotic_resistance
def: "OXA-325 is a beta-lactamase. From the Lahey list of OXA beta-lactamases." []
is_a: ARO:3000017 ! OXA beta-lactamase

[Term]
id: ARO:3001514
name: OXA-326
namespace: antibiotic_resistance
def: "OXA-326 is a beta-lactamase. From the Lahey list of OXA beta-lactamases." []
is_a: ARO:3000017 ! OXA beta-lactamase

[Term]
id: ARO:3001515
name: OXA-327
namespace: antibiotic_resistance
def: "OXA-327 is a beta-lactamase. From the Lahey list of OXA beta-lactamases." []
is_a: ARO:3000017 ! OXA beta-lactamase

[Term]
id: ARO:3001516
name: OXA-328
namespace: antibiotic_resistance
def: "OXA-328 is a beta-lactamase. From the Lahey list of OXA beta-lactamases." []
is_a: ARO:3000017 ! OXA beta-lactamase

[Term]
id: ARO:3001517
name: OXA-329
namespace: antibiotic_resistance
def: "OXA-329 is a beta-lactamase. From the Lahey list of OXA beta-lactamases." []
is_a: ARO:3000017 ! OXA beta-lactamase

[Term]
id: ARO:3001518
name: OXA-330
namespace: antibiotic_resistance
def: "OXA-330 is a beta-lactamase. From the Lahey list of OXA beta-lactamases." []
is_a: ARO:3000017 ! OXA beta-lactamase

[Term]
id: ARO:3001519
name: OXA-331
namespace: antibiotic_resistance
def: "OXA-331 is a beta-lactamase. From the Lahey list of OXA beta-lactamases." []
is_a: ARO:3000017 ! OXA beta-lactamase

[Term]
id: ARO:3001520
name: OXA-332
namespace: antibiotic_resistance
def: "OXA-332 is a beta-lactamase. From the Lahey list of OXA beta-lactamases." []
is_a: ARO:3000017 ! OXA beta-lactamase

[Term]
id: ARO:3001521
name: OXA-333
namespace: antibiotic_resistance
def: "OXA-333 is a beta-lactamase. From the Lahey list of OXA beta-lactamases." []
is_a: ARO:3000017 ! OXA beta-lactamase

[Term]
id: ARO:3001522
name: OXA-334
namespace: antibiotic_resistance
def: "OXA-334 is a beta-lactamase. From the Lahey list of OXA beta-lactamases." []
is_a: ARO:3000017 ! OXA beta-lactamase

[Term]
id: ARO:3001523
name: OXA-335
namespace: antibiotic_resistance
def: "OXA-335 is a beta-lactamase. From the Lahey list of OXA beta-lactamases." []
is_a: ARO:3000017 ! OXA beta-lactamase

[Term]
id: ARO:3001524
name: OXA-336
namespace: antibiotic_resistance
def: "OXA-336 is a beta-lactamase. From the Lahey list of OXA beta-lactamases." []
is_a: ARO:3000017 ! OXA beta-lactamase

[Term]
id: ARO:3001525
name: OXA-337
namespace: antibiotic_resistance
def: "OXA-337 is a beta-lactamase. From the Lahey list of OXA beta-lactamases." []
is_a: ARO:3000017 ! OXA beta-lactamase

[Term]
id: ARO:3001526
name: OXA-338
namespace: antibiotic_resistance
def: "OXA-338 is a beta-lactamase. From the Lahey list of OXA beta-lactamases." []
is_a: ARO:3000017 ! OXA beta-lactamase

[Term]
id: ARO:3001527
name: OXA-339
namespace: antibiotic_resistance
def: "OXA-339 is a beta-lactamase. From the Lahey list of OXA beta-lactamases." []
is_a: ARO:3000017 ! OXA beta-lactamase

[Term]
id: ARO:3001528
name: OXA-340
namespace: antibiotic_resistance
def: "OXA-340 is a beta-lactamase. From the Lahey list of OXA beta-lactamases." []
is_a: ARO:3000017 ! OXA beta-lactamase

[Term]
id: ARO:3001529
name: OXA-341
namespace: antibiotic_resistance
def: "OXA-341 is a beta-lactamase. From the Lahey list of OXA beta-lactamases." []
is_a: ARO:3000017 ! OXA beta-lactamase

[Term]
id: ARO:3001530
name: OXA-342
namespace: antibiotic_resistance
def: "OXA-342 is a beta-lactamase. From the Lahey list of OXA beta-lactamases." []
is_a: ARO:3000017 ! OXA beta-lactamase

[Term]
id: ARO:3001531
name: OXA-343
namespace: antibiotic_resistance
def: "OXA-343 is a beta-lactamase. From the Lahey list of OXA beta-lactamases." []
is_a: ARO:3000017 ! OXA beta-lactamase

[Term]
id: ARO:3001532
name: OXA-344
namespace: antibiotic_resistance
def: "OXA-344 is a beta-lactamase. From the Lahey list of OXA beta-lactamases." []
is_a: ARO:3000017 ! OXA beta-lactamase

[Term]
id: ARO:3001533
name: OXA-345
namespace: antibiotic_resistance
def: "OXA-345 is a beta-lactamase. From the Lahey list of OXA beta-lactamases." []
is_a: ARO:3000017 ! OXA beta-lactamase

[Term]
id: ARO:3001534
name: OXA-346
namespace: antibiotic_resistance
def: "OXA-346 is a beta-lactamase. From the Lahey list of OXA beta-lactamases." []
is_a: ARO:3000017 ! OXA beta-lactamase

[Term]
id: ARO:3001535
name: OXA-348
namespace: antibiotic_resistance
def: "OXA-348 is a beta-lactamase. From the Lahey list of OXA beta-lactamases." []
is_a: ARO:3000017 ! OXA beta-lactamase

[Term]
id: ARO:3001536
name: OXA-349
namespace: antibiotic_resistance
def: "OXA-349 is a beta-lactamase. From the Lahey list of OXA beta-lactamases." []
is_a: ARO:3000017 ! OXA beta-lactamase

[Term]
id: ARO:3001537
name: OXA-350
namespace: antibiotic_resistance
def: "OXA-350 is a beta-lactamase. From the Lahey list of OXA beta-lactamases." []
is_a: ARO:3000017 ! OXA beta-lactamase

[Term]
id: ARO:3001538
name: OXA-351
namespace: antibiotic_resistance
def: "OXA-351 is a beta-lactamase. From the Lahey list of OXA beta-lactamases." []
is_a: ARO:3000017 ! OXA beta-lactamase

[Term]
id: ARO:3001539
name: OXA-352
namespace: antibiotic_resistance
def: "OXA-352 is a beta-lactamase. From the Lahey list of OXA beta-lactamases." []
is_a: ARO:3000017 ! OXA beta-lactamase

[Term]
id: ARO:3001540
name: OXA-353
namespace: antibiotic_resistance
def: "OXA-353 is a beta-lactamase. From the Lahey list of OXA beta-lactamases." []
is_a: ARO:3000017 ! OXA beta-lactamase

[Term]
id: ARO:3001541
name: OXA-354
namespace: antibiotic_resistance
def: "OXA-354 is a beta-lactamase. From the Lahey list of OXA beta-lactamases." []
is_a: ARO:3000017 ! OXA beta-lactamase

[Term]
id: ARO:3001542
name: OXA-355
namespace: antibiotic_resistance
def: "OXA-355 is a beta-lactamase. From the Lahey list of OXA beta-lactamases." []
is_a: ARO:3000017 ! OXA beta-lactamase

[Term]
id: ARO:3001543
name: OXA-356
namespace: antibiotic_resistance
def: "OXA-356 is a beta-lactamase. From the Lahey list of OXA beta-lactamases." []
is_a: ARO:3000017 ! OXA beta-lactamase

[Term]
id: ARO:3001544
name: OXA-357
namespace: antibiotic_resistance
def: "OXA-357 is a beta-lactamase. From the Lahey list of OXA beta-lactamases." []
is_a: ARO:3000017 ! OXA beta-lactamase

[Term]
id: ARO:3001545
name: OXA-358
namespace: antibiotic_resistance
def: "OXA-358 is a beta-lactamase. From the Lahey list of OXA beta-lactamases." []
is_a: ARO:3000017 ! OXA beta-lactamase

[Term]
id: ARO:3001546
name: OXA-359
namespace: antibiotic_resistance
def: "OXA-359 is a beta-lactamase. From the Lahey list of OXA beta-lactamases." []
is_a: ARO:3000017 ! OXA beta-lactamase

[Term]
id: ARO:3001547
name: OXA-360
namespace: antibiotic_resistance
def: "OXA-360 is a beta-lactamase. From the Lahey list of OXA beta-lactamases." []
is_a: ARO:3000017 ! OXA beta-lactamase

[Term]
id: ARO:3001548
name: OXA-361
namespace: antibiotic_resistance
def: "OXA-361 is a beta-lactamase. From the Lahey list of OXA beta-lactamases." []
is_a: ARO:3000017 ! OXA beta-lactamase

[Term]
id: ARO:3001549
name: OXA-362
namespace: antibiotic_resistance
def: "OXA-362 is a beta-lactamase. From the Lahey list of OXA beta-lactamases." []
is_a: ARO:3000017 ! OXA beta-lactamase

[Term]
id: ARO:3001550
name: OXA-363
namespace: antibiotic_resistance
def: "OXA-363 is a beta-lactamase. From the Lahey list of OXA beta-lactamases." []
is_a: ARO:3000017 ! OXA beta-lactamase

[Term]
id: ARO:3001551
name: OXA-364
namespace: antibiotic_resistance
def: "OXA-364 is a beta-lactamase. From the Lahey list of OXA beta-lactamases." []
is_a: ARO:3000017 ! OXA beta-lactamase

[Term]
id: ARO:3001552
name: OXA-365
namespace: antibiotic_resistance
def: "OXA-365 is a beta-lactamase. From the Lahey list of OXA beta-lactamases." []
is_a: ARO:3000017 ! OXA beta-lactamase

[Term]
id: ARO:3001553
name: OXA-366
namespace: antibiotic_resistance
def: "OXA-366 is a beta-lactamase. From the Lahey list of OXA beta-lactamases." []
is_a: ARO:3000017 ! OXA beta-lactamase

[Term]
id: ARO:3001554
name: OXA-367
namespace: antibiotic_resistance
def: "OXA-367 is a beta-lactamase. From the Lahey list of OXA beta-lactamases." []
is_a: ARO:3000017 ! OXA beta-lactamase

[Term]
id: ARO:3001555
name: OXA-368
namespace: antibiotic_resistance
def: "OXA-368 is a beta-lactamase found in Aeromonas sobria. From the Lahey list of OXA beta-lactamases." [PMID:27499434]
is_a: ARO:3000017 ! OXA beta-lactamase

[Term]
id: ARO:3001557
name: OXA-371
namespace: antibiotic_resistance
def: "OXA-371 is a beta-lactamase. From the Lahey list of OXA beta-lactamases." []
is_a: ARO:3000017 ! OXA beta-lactamase

[Term]
id: ARO:3001558
name: OXA-372
namespace: antibiotic_resistance
def: "OXA-372 is a beta-lactamase. From the Lahey list of OXA beta-lactamases." []
is_a: ARO:3000017 ! OXA beta-lactamase

[Term]
id: ARO:3001559
name: OXA-373
namespace: antibiotic_resistance
def: "OXA-373 is a beta-lactamase. From the Lahey list of OXA beta-lactamases." []
is_a: ARO:3000017 ! OXA beta-lactamase

[Term]
id: ARO:3001560
name: OXA-374
namespace: antibiotic_resistance
def: "OXA-374 is a beta-lactamase. From the Lahey list of OXA beta-lactamases." []
is_a: ARO:3000017 ! OXA beta-lactamase

[Term]
id: ARO:3001561
name: OXA-375
namespace: antibiotic_resistance
def: "OXA-375 is a beta-lactamase. From the Lahey list of OXA beta-lactamases." []
is_a: ARO:3000017 ! OXA beta-lactamase

[Term]
id: ARO:3001562
name: OXA-376
namespace: antibiotic_resistance
def: "OXA-376 is a beta-lactamase. From the Lahey list of OXA beta-lactamases." []
is_a: ARO:3000017 ! OXA beta-lactamase

[Term]
id: ARO:3001563
name: OXA-377
namespace: antibiotic_resistance
def: "OXA-377 is a beta-lactamase. From the Lahey list of OXA beta-lactamases." []
is_a: ARO:3000017 ! OXA beta-lactamase

[Term]
id: ARO:3001564
name: OXA-378
namespace: antibiotic_resistance
def: "OXA-378 is a beta-lactamase. From the Lahey list of OXA beta-lactamases." []
is_a: ARO:3000017 ! OXA beta-lactamase

[Term]
id: ARO:3001565
name: OXA-379
namespace: antibiotic_resistance
def: "OXA-379 is a beta-lactamase. From the Lahey list of OXA beta-lactamases." []
is_a: ARO:3000017 ! OXA beta-lactamase

[Term]
id: ARO:3001566
name: OXA-380
namespace: antibiotic_resistance
def: "OXA-380 is a beta-lactamase. From the Lahey list of OXA beta-lactamases." []
is_a: ARO:3000017 ! OXA beta-lactamase

[Term]
id: ARO:3001567
name: OXA-381
namespace: antibiotic_resistance
def: "OXA-381 is a beta-lactamase. From the Lahey list of OXA beta-lactamases." []
is_a: ARO:3000017 ! OXA beta-lactamase

[Term]
id: ARO:3001568
name: OXA-382
namespace: antibiotic_resistance
def: "OXA-382 is a beta-lactamase. From the Lahey list of OXA beta-lactamases." []
is_a: ARO:3000017 ! OXA beta-lactamase

[Term]
id: ARO:3001569
name: OXA-383
namespace: antibiotic_resistance
def: "OXA-383 is a beta-lactamase. From the Lahey list of OXA beta-lactamases." []
is_a: ARO:3000017 ! OXA beta-lactamase

[Term]
id: ARO:3001570
name: OXA-384
namespace: antibiotic_resistance
def: "OXA-384 is a beta-lactamase. From the Lahey list of OXA beta-lactamases." []
is_a: ARO:3000017 ! OXA beta-lactamase

[Term]
id: ARO:3001571
name: OXA-385
namespace: antibiotic_resistance
def: "OXA-385 is a beta-lactamase. From the Lahey list of OXA beta-lactamases." []
is_a: ARO:3000017 ! OXA beta-lactamase

[Term]
id: ARO:3001572
name: OXA-386
namespace: antibiotic_resistance
def: "OXA-386 is a beta-lactamase. From the Lahey list of OXA beta-lactamases." []
is_a: ARO:3000017 ! OXA beta-lactamase

[Term]
id: ARO:3001573
name: OXA-387
namespace: antibiotic_resistance
def: "OXA-387 is a beta-lactamase. From the Lahey list of OXA beta-lactamases." []
is_a: ARO:3000017 ! OXA beta-lactamase

[Term]
id: ARO:3001574
name: OXA-388
namespace: antibiotic_resistance
def: "OXA-388 is a beta-lactamase. From the Lahey list of OXA beta-lactamases." []
is_a: ARO:3000017 ! OXA beta-lactamase

[Term]
id: ARO:3001575
name: OXA-389
namespace: antibiotic_resistance
def: "OXA-389 is a beta-lactamase. From the Lahey list of OXA beta-lactamases." []
is_a: ARO:3000017 ! OXA beta-lactamase

[Term]
id: ARO:3001576
name: OXA-390
namespace: antibiotic_resistance
def: "OXA-390 is a beta-lactamase. From the Lahey list of OXA beta-lactamases." []
is_a: ARO:3000017 ! OXA beta-lactamase

[Term]
id: ARO:3001577
name: OXA-391
namespace: antibiotic_resistance
def: "OXA-391 is a beta-lactamase. From the Lahey list of OXA beta-lactamases." []
is_a: ARO:3000017 ! OXA beta-lactamase

[Term]
id: ARO:3001578
name: OXA-392
namespace: antibiotic_resistance
def: "OXA-392 is a beta-lactamase. From the Lahey list of OXA beta-lactamases." []
is_a: ARO:3000017 ! OXA beta-lactamase

[Term]
id: ARO:3001579
name: OXA-393
namespace: antibiotic_resistance
def: "OXA-393 is a beta-lactamase. From the Lahey list of OXA beta-lactamases." []
is_a: ARO:3000017 ! OXA beta-lactamase

[Term]
id: ARO:3001580
name: OXA-394
namespace: antibiotic_resistance
def: "OXA-394 is a beta-lactamase. From the Lahey list of OXA beta-lactamases." []
is_a: ARO:3000017 ! OXA beta-lactamase

[Term]
id: ARO:3001581
name: OXA-395
namespace: antibiotic_resistance
def: "OXA-395 is a beta-lactamase. From the Lahey list of OXA beta-lactamases." []
is_a: ARO:3000017 ! OXA beta-lactamase

[Term]
id: ARO:3001582
name: OXA-396
namespace: antibiotic_resistance
def: "OXA-396 is a beta-lactamase. From the Lahey list of OXA beta-lactamases." []
is_a: ARO:3000017 ! OXA beta-lactamase

[Term]
id: ARO:3001583
name: OXA-397
namespace: antibiotic_resistance
def: "OXA-397 is a beta-lactamase. From the Lahey list of OXA beta-lactamases." []
is_a: ARO:3000017 ! OXA beta-lactamase

[Term]
id: ARO:3001584
name: OXA-398
namespace: antibiotic_resistance
def: "OXA-398 is a beta-lactamase. From the Lahey list of OXA beta-lactamases." []
is_a: ARO:3000017 ! OXA beta-lactamase

[Term]
id: ARO:3001585
name: OXA-399
namespace: antibiotic_resistance
def: "OXA-399 is a beta-lactamase. From the Lahey list of OXA beta-lactamases." []
is_a: ARO:3000017 ! OXA beta-lactamase

[Term]
id: ARO:3001586
name: OXA-400
namespace: antibiotic_resistance
def: "OXA-400 is a beta-lactamase. From the Lahey list of OXA beta-lactamases." []
is_a: ARO:3000017 ! OXA beta-lactamase

[Term]
id: ARO:3001587
name: OXA-401
namespace: antibiotic_resistance
def: "OXA-401 is a beta-lactamase. From the Lahey list of OXA beta-lactamases." []
is_a: ARO:3000017 ! OXA beta-lactamase

[Term]
id: ARO:3001588
name: OXA-402
namespace: antibiotic_resistance
def: "OXA-402 is a beta-lactamase. From the Lahey list of OXA beta-lactamases." []
is_a: ARO:3000017 ! OXA beta-lactamase

[Term]
id: ARO:3001589
name: OXA-403
namespace: antibiotic_resistance
def: "OXA-403 is a beta-lactamase. From the Lahey list of OXA beta-lactamases." []
is_a: ARO:3000017 ! OXA beta-lactamase

[Term]
id: ARO:3001595
name: OXA-404
namespace: antibiotic_resistance
def: "OXA-404 is a beta-lactamase. From the Lahey list of OXA beta-lactamases." []
is_a: ARO:3000017 ! OXA beta-lactamase

[Term]
id: ARO:3001596
name: OXA-405
namespace: antibiotic_resistance
def: "OXA-405 is a beta-lactamase. From the Lahey list of OXA beta-lactamases." []
is_a: ARO:3000017 ! OXA beta-lactamase

[Term]
id: ARO:3001597
name: OXA-406
namespace: antibiotic_resistance
def: "OXA-406 is a beta-lactamase. From the Lahey list of OXA beta-lactamases." []
is_a: ARO:3000017 ! OXA beta-lactamase

[Term]
id: ARO:3001598
name: OXA-407
namespace: antibiotic_resistance
def: "OXA-407 is a beta-lactamase. From the Lahey list of OXA beta-lactamases." []
is_a: ARO:3000017 ! OXA beta-lactamase

[Term]
id: ARO:3001599
name: OXA-408
namespace: antibiotic_resistance
def: "OXA-408 is a beta-lactamase. From the Lahey list of OXA beta-lactamases." []
is_a: ARO:3000017 ! OXA beta-lactamase

[Term]
id: ARO:3001600
name: OXA-409
namespace: antibiotic_resistance
def: "OXA-409 is a beta-lactamase. From the Lahey list of OXA beta-lactamases." []
is_a: ARO:3000017 ! OXA beta-lactamase

[Term]
id: ARO:3001601
name: OXA-410
namespace: antibiotic_resistance
def: "OXA-410 is a beta-lactamase. From the Lahey list of OXA beta-lactamases." []
is_a: ARO:3000017 ! OXA beta-lactamase

[Term]
id: ARO:3001602
name: OXA-411
namespace: antibiotic_resistance
def: "OXA-411 is a beta-lactamase. From the Lahey list of OXA beta-lactamases." []
is_a: ARO:3000017 ! OXA beta-lactamase

[Term]
id: ARO:3001603
name: OXA-412
namespace: antibiotic_resistance
def: "OXA-412 is a beta-lactamase. From the Lahey list of OXA beta-lactamases." []
is_a: ARO:3000017 ! OXA beta-lactamase

[Term]
id: ARO:3001604
name: OXA-413
namespace: antibiotic_resistance
def: "OXA-413 is a beta-lactamase. From the Lahey list of OXA beta-lactamases." []
is_a: ARO:3000017 ! OXA beta-lactamase

[Term]
id: ARO:3001605
name: OXA-414
namespace: antibiotic_resistance
def: "OXA-414 is a beta-lactamase. From the Lahey list of OXA beta-lactamases." []
is_a: ARO:3000017 ! OXA beta-lactamase

[Term]
id: ARO:3001606
name: OXA-415
namespace: antibiotic_resistance
def: "OXA-415 is a beta-lactamase. From the Lahey list of OXA beta-lactamases" []
is_a: ARO:3000017 ! OXA beta-lactamase

[Term]
id: ARO:3001607
name: OXA-416
namespace: antibiotic_resistance
def: "OXA-416 is a beta-lactamase. From the Lahey list of OXA beta-lactamases." []
is_a: ARO:3000017 ! OXA beta-lactamase

[Term]
id: ARO:3001608
name: OXA-417
namespace: antibiotic_resistance
def: "OXA-417 is a beta-lactamase. From the Lahey list of OXA beta-lactamases." []
is_a: ARO:3000017 ! OXA beta-lactamase

[Term]
id: ARO:3001609
name: OXA-114a
namespace: antibiotic_resistance
def: "OXA-114a is a beta-lactamase found in Achromobacter xylosoxidans." [PMID:18362192]
is_a: ARO:3000017 ! OXA beta-lactamase

[Term]
id: ARO:3001610
name: OXA-243
namespace: antibiotic_resistance
def: "OXA-243 is a beta-lactamase found in Achromobacter xylosoxidans." [PMID:22944724]
is_a: ARO:3000017 ! OXA beta-lactamase

[Term]
id: ARO:3001611
name: OXA-58
namespace: antibiotic_resistance
def: "OXA-58 is a beta-lactamase found in A. baumannii" [PMID:15616297]
is_a: ARO:3000017 ! OXA beta-lactamase

[Term]
id: ARO:3001612
name: OXA-51
namespace: antibiotic_resistance
def: "OXA-51 is a beta-lactamase found in A. baumannii" [PMID:15649299]
is_a: ARO:3000017 ! OXA beta-lactamase
relationship: confers_resistance_to_drug ARO:3003821 ! BAL30072

[Term]
id: ARO:3001613
name: OXA-64
namespace: antibiotic_resistance
def: "OXA-64 is a beta-lactamase found in A. baumannii" [PMID:15760431]
is_a: ARO:3000017 ! OXA beta-lactamase

[Term]
id: ARO:3001614
name: OXA-65
namespace: antibiotic_resistance
def: "OXA-65 is a beta-lactamase found in A. baumannii" [PMID:15760431]
is_a: ARO:3000017 ! OXA beta-lactamase

[Term]
id: ARO:3001615
name: OXA-66
namespace: antibiotic_resistance
def: "OXA-66 is a beta-lactamase found in A. baumannii" [PMID:15760431]
is_a: ARO:3000017 ! OXA beta-lactamase

[Term]
id: ARO:3001616
name: OXA-68
namespace: antibiotic_resistance
def: "OXA-68 is a beta-lactamase found in A. baumannii" [PMID:15760431]
is_a: ARO:3000017 ! OXA beta-lactamase

[Term]
id: ARO:3001617
name: OXA-69
namespace: antibiotic_resistance
def: "OXA-69 is a beta-lactamase found in A. baumannii" [PMID:15760431]
is_a: ARO:3000017 ! OXA beta-lactamase

[Term]
id: ARO:3001618
name: OXA-70
namespace: antibiotic_resistance
def: "OXA-70 is a beta-lactamase found in A. baumannii" [PMID:15760431]
is_a: ARO:3000017 ! OXA beta-lactamase

[Term]
id: ARO:3001619
name: OXA-71
namespace: antibiotic_resistance
def: "OXA-71 is a beta-lactamase found in A. baumannii" [PMID:15760431]
is_a: ARO:3000017 ! OXA beta-lactamase

[Term]
id: ARO:3001620
name: OXA-75
namespace: antibiotic_resistance
def: "OXA-75 is a beta-lactamase found in A. baumannii" [PMID:16189095]
is_a: ARO:3000017 ! OXA beta-lactamase

[Term]
id: ARO:3001621
name: OXA-76
namespace: antibiotic_resistance
def: "OXA-76 is a beta-lactamase found in A. baumannii" [PMID:16189095]
is_a: ARO:3000017 ! OXA beta-lactamase

[Term]
id: ARO:3001622
name: OXA-77
namespace: antibiotic_resistance
def: "OXA-77 is a beta-lactamase found in A. baumannii" [PMID:16189095]
is_a: ARO:3000017 ! OXA beta-lactamase

[Term]
id: ARO:3001623
name: OXA-83
namespace: antibiotic_resistance
def: "OXA-83 is a beta-lactamase found in A. baumannii" [PMID:16630258]
is_a: ARO:3000017 ! OXA beta-lactamase

[Term]
id: ARO:3001624
name: OXA-84
namespace: antibiotic_resistance
def: "OXA-84 is a beta-lactamase found in A. baumannii" [PMID:16630258]
is_a: ARO:3000017 ! OXA beta-lactamase

[Term]
id: ARO:3001625
name: OXA-89
namespace: antibiotic_resistance
def: "OXA-89 is a beta-lactamase found in A. baumannii" [PMID:16844350]
is_a: ARO:3000017 ! OXA beta-lactamase

[Term]
id: ARO:3001626
name: OXA-88
namespace: antibiotic_resistance
def: "OXA-88 is a beta-lactamase found in A. baumannii" [PMID:17284537]
is_a: ARO:3000017 ! OXA beta-lactamase

[Term]
id: ARO:3001627
name: OXA-91
namespace: antibiotic_resistance
def: "OXA-91 is a beta-lactamase found in A. baumannii" [PMID:17284537]
is_a: ARO:3000017 ! OXA beta-lactamase

[Term]
id: ARO:3001628
name: OXA-93
namespace: antibiotic_resistance
def: "OXA-93 is a beta-lactamase found in A. baumannii" [PMID:17284537]
is_a: ARO:3000017 ! OXA beta-lactamase

[Term]
id: ARO:3001629
name: OXA-94
namespace: antibiotic_resistance
def: "OXA-94 is a beta-lactamase found in A. baumannii" [PMID:17284537]
is_a: ARO:3000017 ! OXA beta-lactamase

[Term]
id: ARO:3001630
name: OXA-95
namespace: antibiotic_resistance
def: "OXA-95 is a beta-lactamase found in A. baumannii" [PMID:17284537]
is_a: ARO:3000017 ! OXA beta-lactamase

[Term]
id: ARO:3001631
name: OXA-96
namespace: antibiotic_resistance
def: "OXA-96 is a beta-lactamase found in A. baumannii" [PMID:17284537]
is_a: ARO:3000017 ! OXA beta-lactamase

[Term]
id: ARO:3001632
name: OXA-92
namespace: antibiotic_resistance
def: "OXA-92 is a beta-lactamase found in A. baumannii" [PMID:17391399]
is_a: ARO:3000017 ! OXA beta-lactamase

[Term]
id: ARO:3001633
name: OXA-79
namespace: antibiotic_resistance
def: "OXA-79 is a beta-lactamase found in A. baumannii" [PMID:17391399]
is_a: ARO:3000017 ! OXA beta-lactamase

[Term]
id: ARO:3001634
name: OXA-80
namespace: antibiotic_resistance
def: "OXA-80 is a beta-lactamase found in A. baumannii" [PMID:17391399]
is_a: ARO:3000017 ! OXA beta-lactamase

[Term]
id: ARO:3001635
name: OXA-82
namespace: antibiotic_resistance
def: "OXA-82 is a beta-lactamase found in A. baumannii" [PMID:17391399]
is_a: ARO:3000017 ! OXA beta-lactamase

[Term]
id: ARO:3001636
name: OXA-104
namespace: antibiotic_resistance
def: "OXA-104 is a beta-lactamase found in A. baumannii" [PMID:17391399]
is_a: ARO:3000017 ! OXA beta-lactamase

[Term]
id: ARO:3001637
name: OXA-106
namespace: antibiotic_resistance
def: "OXA-106 is a beta-lactamase found in A. baumannii" [PMID:17391399]
is_a: ARO:3000017 ! OXA beta-lactamase

[Term]
id: ARO:3001638
name: OXA-107
namespace: antibiotic_resistance
def: "OXA-107 is a beta-lactamase found in A. baumannii" [PMID:17391399]
is_a: ARO:3000017 ! OXA beta-lactamase

[Term]
id: ARO:3001639
name: OXA-108
namespace: antibiotic_resistance
def: "OXA-108 is a beta-lactamase found in A. baumannii" [PMID:17391399]
is_a: ARO:3000017 ! OXA beta-lactamase

[Term]
id: ARO:3001640
name: OXA-109
namespace: antibiotic_resistance
def: "OXA-109 is a beta-lactamase found in A. baumannii" [PMID:17391399]
is_a: ARO:3000017 ! OXA beta-lactamase

[Term]
id: ARO:3001641
name: OXA-110
namespace: antibiotic_resistance
def: "OXA-110 is a beta-lactamase found in A. baumannii" [PMID:17391399]
is_a: ARO:3000017 ! OXA beta-lactamase

[Term]
id: ARO:3001642
name: OXA-111
namespace: antibiotic_resistance
def: "OXA-111 is a beta-lactamase found in A. baumannii" [PMID:17391399]
is_a: ARO:3000017 ! OXA beta-lactamase

[Term]
id: ARO:3001643
name: OXA-112
namespace: antibiotic_resistance
def: "OXA-112 is a beta-lactamase found in A. baumannii" [PMID:17391399]
is_a: ARO:3000017 ! OXA beta-lactamase

[Term]
id: ARO:3001644
name: OXA-113
namespace: antibiotic_resistance
def: "OXA-113 is a beta-lactamase found in A. baumannii" [PMID:17881631]
is_a: ARO:3000017 ! OXA beta-lactamase

[Term]
id: ARO:3001645
name: OXA-78
namespace: antibiotic_resistance
def: "OXA-78 is a beta-lactamase found in A. baumannii" [PMID:18190566]
is_a: ARO:3000017 ! OXA beta-lactamase

[Term]
id: ARO:3001646
name: OXA-98
namespace: antibiotic_resistance
def: "OXA-98 is a beta-lactamase found in A. baumannii" [PMID:18190566]
is_a: ARO:3000017 ! OXA beta-lactamase

[Term]
id: ARO:3001647
name: OXA-97
namespace: antibiotic_resistance
def: "OXA-97 is a beta-lactamase found in A. baumannii" [PMID:18299404]
is_a: ARO:3000017 ! OXA beta-lactamase

[Term]
id: ARO:3001648
name: OXA-128
namespace: antibiotic_resistance
def: "OXA-128 is a beta-lactamase found in A. baumannii" [PMID:19223304]
is_a: ARO:3000017 ! OXA beta-lactamase

[Term]
id: ARO:3001649
name: OXA-99
namespace: antibiotic_resistance
def: "OXA-99 is a beta-lactamase found in A. baumannii" [PMID:19394202]
is_a: ARO:3000017 ! OXA beta-lactamase

[Term]
id: ARO:3001650
name: OXA-90
namespace: antibiotic_resistance
def: "OXA-90 is a beta-lactamase found in A. baumannii" [PMID:19567349]
is_a: ARO:3000017 ! OXA beta-lactamase

[Term]
id: ARO:3001651
name: OXA-130
namespace: antibiotic_resistance
def: "OXA-130 is a beta-lactamase found in A. baumannii" [PMID:19567349]
is_a: ARO:3000017 ! OXA beta-lactamase

[Term]
id: ARO:3001652
name: OXA-131
namespace: antibiotic_resistance
def: "OXA-131 is a beta-lactamase found in A. baumannii" [PMID:19567349]
is_a: ARO:3000017 ! OXA beta-lactamase

[Term]
id: ARO:3001653
name: OXA-132
namespace: antibiotic_resistance
def: "OXA-132 is a beta-lactamase found in A. baumannii" [PMID:19567349]
is_a: ARO:3000017 ! OXA beta-lactamase

[Term]
id: ARO:3001654
name: OXA-143
namespace: antibiotic_resistance
def: "OXA-143 is a beta-lactamase found in A. baumannii" [PMID:19770279]
is_a: ARO:3000017 ! OXA beta-lactamase

[Term]
id: ARO:3001655
name: OXA-138
namespace: antibiotic_resistance
def: "OXA-138 is a beta-lactamase found in A. baumannii" [PMID:20713680]
is_a: ARO:3000017 ! OXA beta-lactamase

[Term]
id: ARO:3001656
name: OXA-172
namespace: antibiotic_resistance
def: "OXA-172 is a beta-lactamase found in A. baumannii" [PMID:20713680]
is_a: ARO:3000017 ! OXA beta-lactamase

[Term]
id: ARO:3001657
name: OXA-173
namespace: antibiotic_resistance
def: "OXA-173 is a beta-lactamase found in A. baumannii" [PMID:20713680]
is_a: ARO:3000017 ! OXA beta-lactamase

[Term]
id: ARO:3001658
name: OXA-174
namespace: antibiotic_resistance
def: "OXA-174 is a beta-lactamase found in A. baumannii" [PMID:20713680]
is_a: ARO:3000017 ! OXA beta-lactamase

[Term]
id: ARO:3001659
name: OXA-175
namespace: antibiotic_resistance
def: "OXA-175 is a beta-lactamase found in A. baumannii" [PMID:20713680]
is_a: ARO:3000017 ! OXA beta-lactamase

[Term]
id: ARO:3001660
name: OXA-176
namespace: antibiotic_resistance
def: "OXA-176 is a beta-lactamase found in A. baumannii" [PMID:20713680]
is_a: ARO:3000017 ! OXA beta-lactamase

[Term]
id: ARO:3001661
name: OXA-177
namespace: antibiotic_resistance
def: "OXA-177 is a beta-lactamase found in A. baumannii" [PMID:20713680]
is_a: ARO:3000017 ! OXA beta-lactamase

[Term]
id: ARO:3001662
name: OXA-164
namespace: antibiotic_resistance
def: "OXA-164 is a beta-lactamase found in A. baumannii" [PMID:20921306]
is_a: ARO:3000017 ! OXA beta-lactamase

[Term]
id: ARO:3001663
name: OXA-160
namespace: antibiotic_resistance
def: "OXA-160 is a beta-lactamase found in A. baumannii" [PMID:21041501]
is_a: ARO:3000017 ! OXA beta-lactamase

[Term]
id: ARO:3001664
name: OXA-203
namespace: antibiotic_resistance
def: "OXA-203 is a beta-lactamase found in A. baumannii" [PMID:21289143]
is_a: ARO:3000017 ! OXA beta-lactamase

[Term]
id: ARO:3001665
name: OXA-200
namespace: antibiotic_resistance
def: "OXA-200 is a beta-lactamase found in A. baumannii" [PMID:22422849]
is_a: ARO:3000017 ! OXA beta-lactamase

[Term]
id: ARO:3001666
name: OXA-201
namespace: antibiotic_resistance
def: "OXA-201 is a beta-lactamase found in A. baumannii" [PMID:22422849]
is_a: ARO:3000017 ! OXA beta-lactamase

[Term]
id: ARO:3001667
name: OXA-202
namespace: antibiotic_resistance
def: "OXA-202 is a beta-lactamase found in A. baumannii" [PMID:22422849]
is_a: ARO:3000017 ! OXA beta-lactamase

[Term]
id: ARO:3001668
name: OXA-219
namespace: antibiotic_resistance
def: "OXA-219 is a beta-lactamase found in A. baumannii" [PMID:22422849]
is_a: ARO:3000017 ! OXA beta-lactamase

[Term]
id: ARO:3001669
name: OXA-223
namespace: antibiotic_resistance
def: "OXA-223 is a beta-lactamase found in A. baumannii" [PMID:22422849]
is_a: ARO:3000017 ! OXA beta-lactamase

[Term]
id: ARO:3001670
name: OXA-231
namespace: antibiotic_resistance
def: "OXA-231 is a beta-lactamase found in A. baumannii" [PMID:22736746]
is_a: ARO:3000017 ! OXA beta-lactamase

[Term]
id: ARO:3001671
name: OXA-49
namespace: antibiotic_resistance
def: "OXA-49 is a beta-lactamase found in A. baumannii" [PMID:22842601]
is_a: ARO:3000017 ! OXA beta-lactamase

[Term]
id: ARO:3001672
name: OXA-120
namespace: antibiotic_resistance
def: "OXA-120 is a beta-lactamase found in A. baumannii" [PMID:22972816]
is_a: ARO:3000017 ! OXA beta-lactamase

[Term]
id: ARO:3001673
name: OXA-248
namespace: antibiotic_resistance
def: "OXA-248 is a beta-lactamase found in A. baumannii" [PMID:22972816]
is_a: ARO:3000017 ! OXA beta-lactamase

[Term]
id: ARO:3001674
name: OXA-249
namespace: antibiotic_resistance
def: "OXA-249 is a beta-lactamase found in A. baumannii" [PMID:22972816]
is_a: ARO:3000017 ! OXA beta-lactamase

[Term]
id: ARO:3001675
name: OXA-250
namespace: antibiotic_resistance
def: "OXA-250 is a beta-lactamase found in A. baumannii" [PMID:22972816]
is_a: ARO:3000017 ! OXA beta-lactamase

[Term]
id: ARO:3001676
name: OXA-235
namespace: antibiotic_resistance
def: "OXA-235 is a beta-lactamase found in A. baumannii" [PMID:23439638]
is_a: ARO:3000017 ! OXA beta-lactamase

[Term]
id: ARO:3001677
name: OXA-236
namespace: antibiotic_resistance
def: "OXA-236 is a beta-lactamase found in A. baumannii" [PMID:23439638]
is_a: ARO:3000017 ! OXA beta-lactamase

[Term]
id: ARO:3001678
name: OXA-237
namespace: antibiotic_resistance
def: "OXA-237 is a beta-lactamase found in A. baumannii" [PMID:23439638]
is_a: ARO:3000017 ! OXA beta-lactamase

[Term]
id: ARO:3001679
name: OXA-241
namespace: antibiotic_resistance
def: "OXA-241 is a beta-lactamase found in A. baumannii" [PMID:23439638]
is_a: ARO:3000017 ! OXA beta-lactamase

[Term]
id: ARO:3001680
name: OXA-242
namespace: antibiotic_resistance
def: "OXA-242 is a beta-lactamase found in A. baumannii" [PMID:23439638]
is_a: ARO:3000017 ! OXA beta-lactamase

[Term]
id: ARO:3001681
name: OXA-278
namespace: antibiotic_resistance
def: "OXA-278 is a beta-lactamase found in A. baumannii" [PMID:23554204]
is_a: ARO:3000017 ! OXA beta-lactamase

[Term]
id: ARO:3001682
name: OXA-254
namespace: antibiotic_resistance
def: "OXA-254 is a beta-lactamase found in A. baumannii" [PMID:23719027]
is_a: ARO:3000017 ! OXA beta-lactamase

[Term]
id: ARO:3001683
name: OXA-312
namespace: antibiotic_resistance
def: "OXA-312 is a beta-lactamase found in A. baumannii" [PMID:24247131]
is_a: ARO:3000017 ! OXA beta-lactamase

[Term]
id: ARO:3001684
name: OXA-313
namespace: antibiotic_resistance
def: "OXA-313 is a beta-lactamase found in A. baumannii" [PMID:24247131]
is_a: ARO:3000017 ! OXA beta-lactamase

[Term]
id: ARO:3001685
name: OXA-314
namespace: antibiotic_resistance
def: "OXA-314 is a beta-lactamase found in A. baumannii" [PMID:24247131]
is_a: ARO:3000017 ! OXA beta-lactamase

[Term]
id: ARO:3001686
name: OXA-315
namespace: antibiotic_resistance
def: "OXA-315 is a beta-lactamase found in A. baumannii" [PMID:24247131]
is_a: ARO:3000017 ! OXA beta-lactamase

[Term]
id: ARO:3001687
name: OXA-316
namespace: antibiotic_resistance
def: "OXA-316 is a beta-lactamase found in A. baumannii" [PMID:24247131]
is_a: ARO:3000017 ! OXA beta-lactamase

[Term]
id: ARO:3001688
name: OXA-317
namespace: antibiotic_resistance
def: "OXA-317 is a beta-lactamase found in A. baumannii" [PMID:24247131]
is_a: ARO:3000017 ! OXA beta-lactamase

[Term]
id: ARO:3001689
name: OXA-253
namespace: antibiotic_resistance
def: "OXA-253 is a beta-lactamase found in A. baumannii" [PMID:24566181]
is_a: ARO:3000017 ! OXA beta-lactamase

[Term]
id: ARO:3001690
name: OXA-255
namespace: antibiotic_resistance
def: "OXA-255 is a beta-lactamase found in A. baumannii" [PMID:24566181]
is_a: ARO:3000017 ! OXA beta-lactamase

[Term]
id: ARO:3001691
name: OXA-228
namespace: antibiotic_resistance
def: "OXA-228 is a beta-lactamase found in A. bereziniae" [PMID:22508298]
is_a: ARO:3000017 ! OXA beta-lactamase

[Term]
id: ARO:3001692
name: OXA-229
namespace: antibiotic_resistance
def: "OXA-229 is a beta-lactamase found in A. bereziniae" [PMID:22508298]
is_a: ARO:3000017 ! OXA beta-lactamase

[Term]
id: ARO:3001693
name: OXA-230
namespace: antibiotic_resistance
def: "OXA-230 is a beta-lactamase found in A. bereziniae" [PMID:22508298]
is_a: ARO:3000017 ! OXA beta-lactamase

[Term]
id: ARO:3001694
name: OXA-257
namespace: antibiotic_resistance
def: "OXA-257 is a beta-lactamase found in A. bereziniae" [PMID:23934740]
is_a: ARO:3000017 ! OXA beta-lactamase

[Term]
id: ARO:3001695
name: OXA-134
namespace: antibiotic_resistance
def: "OXA-134 is a beta-lactamase found in A. lwoffii" [PMID:20837764]
is_a: ARO:3000017 ! OXA beta-lactamase

[Term]
id: ARO:3001696
name: OXA-186
namespace: antibiotic_resistance
def: "OXA-186 is a beta-lactamase found in A. lwoffii" [PMID:20837764]
is_a: ARO:3000017 ! OXA beta-lactamase

[Term]
id: ARO:3001697
name: OXA-187
namespace: antibiotic_resistance
def: "OXA-187 is a beta-lactamase found in A. lwoffii" [PMID:20837764]
is_a: ARO:3000017 ! OXA beta-lactamase

[Term]
id: ARO:3001698
name: OXA-188
namespace: antibiotic_resistance
def: "OXA-188 is a beta-lactamase found in A. lwoffii" [PMID:20837764]
is_a: ARO:3000017 ! OXA beta-lactamase

[Term]
id: ARO:3001699
name: OXA-189
namespace: antibiotic_resistance
def: "OXA-189 is a beta-lactamase found in A. lwoffii" [PMID:20837764]
is_a: ARO:3000017 ! OXA beta-lactamase

[Term]
id: ARO:3001700
name: OXA-190
namespace: antibiotic_resistance
def: "OXA-190 is a beta-lactamase found in A. lwoffii" [PMID:20837764]
is_a: ARO:3000017 ! OXA beta-lactamase

[Term]
id: ARO:3001701
name: OXA-191
namespace: antibiotic_resistance
def: "OXA-191 is a beta-lactamase found in A. lwoffii" [PMID:20837764]
is_a: ARO:3000017 ! OXA beta-lactamase

[Term]
id: ARO:3001702
name: OXA-133
namespace: antibiotic_resistance
def: "OXA-133 is a beta-lactamase found in A. radioresistens" [PMID:19015330]
is_a: ARO:3000017 ! OXA beta-lactamase

[Term]
id: ARO:3001703
name: OXA-86
namespace: antibiotic_resistance
def: "OXA-86 is a beta-lactamase found in Acinetobacter spp." [PMID:16816400]
is_a: ARO:3000017 ! OXA beta-lactamase

[Term]
id: ARO:3001704
name: OXA-87
namespace: antibiotic_resistance
def: "OXA-87 is a beta-lactamase found in Acinetobacter spp." [PMID:16816400]
is_a: ARO:3000017 ! OXA beta-lactamase

[Term]
id: ARO:3001705
name: OXA-72
namespace: antibiotic_resistance
def: "OXA-72 is a beta-lactamase found in Acinetobacter spp." [PMID:17846127]
is_a: ARO:3000017 ! OXA beta-lactamase

[Term]
id: ARO:3001706
name: OXA-102
namespace: antibiotic_resistance
def: "OXA-102 is a beta-lactamase found in Acinetobacter spp." [PMID:18195058]
is_a: ARO:3000017 ! OXA beta-lactamase

[Term]
id: ARO:3001707
name: OXA-103
namespace: antibiotic_resistance
def: "OXA-103 is a beta-lactamase found in Acinetobacter spp." [PMID:18195058]
is_a: ARO:3000017 ! OXA beta-lactamase

[Term]
id: ARO:3001708
name: OXA-105
namespace: antibiotic_resistance
def: "OXA-105 is a beta-lactamase found in Acinetobacter spp." [PMID:18195058]
is_a: ARO:3000017 ! OXA beta-lactamase

[Term]
id: ARO:3001709
name: OXA-182
namespace: antibiotic_resistance
def: "OXA-182 is a beta-lactamase found in Acinetobacter spp." [PMID:20884158]
is_a: ARO:3000017 ! OXA beta-lactamase

[Term]
id: ARO:3001710
name: OXA-211
namespace: antibiotic_resistance
def: "OXA-211 is a beta-lactamase found in Acinetobacter spp." [PMID:22128805]
is_a: ARO:3000017 ! OXA beta-lactamase

[Term]
id: ARO:3001711
name: OXA-212
namespace: antibiotic_resistance
def: "OXA-212 is a beta-lactamase found in Acinetobacter spp." [PMID:22128805]
is_a: ARO:3000017 ! OXA beta-lactamase

[Term]
id: ARO:3001712
name: OXA-213
namespace: antibiotic_resistance
def: "OXA-213 is a beta-lactamase found in Acinetobacter spp." [PMID:22128805]
is_a: ARO:3000017 ! OXA beta-lactamase

[Term]
id: ARO:3001713
name: OXA-214
namespace: antibiotic_resistance
def: "OXA-214 is a beta-lactamase found in Acinetobacter spp." [PMID:22128805]
is_a: ARO:3000017 ! OXA beta-lactamase

[Term]
id: ARO:3001714
name: OXA-215
namespace: antibiotic_resistance
def: "OXA-215 is a beta-lactamase found in Acinetobacter spp." [PMID:22128805]
is_a: ARO:3000017 ! OXA beta-lactamase

[Term]
id: ARO:3001715
name: OXA-259
namespace: antibiotic_resistance
def: "OXA-259 is a beta-lactamase found in Acinetobacter spp." [PMID:24277043]
is_a: ARO:3000017 ! OXA beta-lactamase

[Term]
id: ARO:3001716
name: OXA-260
namespace: antibiotic_resistance
def: "OXA-260 is a beta-lactamase found in Acinetobacter spp." [PMID:24277043]
is_a: ARO:3000017 ! OXA beta-lactamase

[Term]
id: ARO:3001717
name: OXA-261
namespace: antibiotic_resistance
def: "OXA-261 is a beta-lactamase found in Acinetobacter spp." [PMID:24277043]
is_a: ARO:3000017 ! OXA beta-lactamase

[Term]
id: ARO:3001718
name: OXA-262
namespace: antibiotic_resistance
def: "OXA-262 is a beta-lactamase found in Acinetobacter spp." [PMID:24277043]
is_a: ARO:3000017 ! OXA beta-lactamase

[Term]
id: ARO:3001719
name: OXA-263
namespace: antibiotic_resistance
def: "OXA-263 is a beta-lactamase found in Acinetobacter spp." [PMID:24277043]
is_a: ARO:3000017 ! OXA beta-lactamase

[Term]
id: ARO:3001720
name: OXA-264
namespace: antibiotic_resistance
def: "OXA-264 is a beta-lactamase found in Acinetobacter spp." [PMID:24277043]
is_a: ARO:3000017 ! OXA beta-lactamase

[Term]
id: ARO:3001721
name: OXA-265
namespace: antibiotic_resistance
def: "OXA-265 is a beta-lactamase found in Acinetobacter spp." [PMID:24277043]
is_a: ARO:3000017 ! OXA beta-lactamase

[Term]
id: ARO:3001722
name: OXA-266
namespace: antibiotic_resistance
def: "OXA-266 is a beta-lactamase found in Acinetobacter spp." [PMID:24277043]
is_a: ARO:3000017 ! OXA beta-lactamase

[Term]
id: ARO:3001723
name: OXA-267
namespace: antibiotic_resistance
def: "OXA-267 is a beta-lactamase found in Acinetobacter spp." [PMID:24277043]
is_a: ARO:3000017 ! OXA beta-lactamase

[Term]
id: ARO:3001724
name: OXA-268
namespace: antibiotic_resistance
def: "OXA-268 is a beta-lactamase found in Acinetobacter spp." [PMID:24277043]
is_a: ARO:3000017 ! OXA beta-lactamase

[Term]
id: ARO:3001725
name: OXA-269
namespace: antibiotic_resistance
def: "OXA-269 is a beta-lactamase found in Acinetobacter spp." [PMID:24277043]
is_a: ARO:3000017 ! OXA beta-lactamase

[Term]
id: ARO:3001726
name: OXA-270
namespace: antibiotic_resistance
def: "OXA-270 is a beta-lactamase found in Acinetobacter spp." [PMID:24277043]
is_a: ARO:3000017 ! OXA beta-lactamase

[Term]
id: ARO:3001727
name: OXA-271
namespace: antibiotic_resistance
def: "OXA-271 is a beta-lactamase found in Acinetobacter spp." [PMID:24277043]
is_a: ARO:3000017 ! OXA beta-lactamase

[Term]
id: ARO:3001728
name: OXA-272
namespace: antibiotic_resistance
def: "OXA-272 is a beta-lactamase found in Acinetobacter spp." [PMID:24277043]
is_a: ARO:3000017 ! OXA beta-lactamase

[Term]
id: ARO:3001729
name: OXA-273
namespace: antibiotic_resistance
def: "OXA-273 is a beta-lactamase found in Acinetobacter spp." [PMID:24277043]
is_a: ARO:3000017 ! OXA beta-lactamase

[Term]
id: ARO:3001730
name: OXA-274
namespace: antibiotic_resistance
def: "OXA-274 is a beta-lactamase found in Acinetobacter spp." [PMID:30247543, PMID:24277043]
is_a: ARO:3000017 ! OXA beta-lactamase

[Term]
id: ARO:3001731
name: OXA-275
namespace: antibiotic_resistance
def: "OXA-275 is a beta-lactamase found in Acinetobacter spp." [PMID:24277043]
is_a: ARO:3000017 ! OXA beta-lactamase

[Term]
id: ARO:3001732
name: OXA-276
namespace: antibiotic_resistance
def: "OXA-276 is a beta-lactamase found in Acinetobacter spp." [PMID:24277043]
is_a: ARO:3000017 ! OXA beta-lactamase

[Term]
id: ARO:3001733
name: OXA-277
namespace: antibiotic_resistance
def: "OXA-277 is a beta-lactamase found in Acinetobacter spp." [PMID:24277043]
is_a: ARO:3000017 ! OXA beta-lactamase

[Term]
id: ARO:3001734
name: OXA-279
namespace: antibiotic_resistance
def: "OXA-279 is a beta-lactamase found in Acinetobacter spp." [PMID:24277043]
is_a: ARO:3000017 ! OXA beta-lactamase

[Term]
id: ARO:3001735
name: OXA-280
namespace: antibiotic_resistance
def: "OXA-280 is a beta-lactamase found in Acinetobacter spp." [PMID:24277043]
is_a: ARO:3000017 ! OXA beta-lactamase

[Term]
id: ARO:3001736
name: OXA-281
namespace: antibiotic_resistance
def: "OXA-281 is a beta-lactamase found in Acinetobacter spp." [PMID:24277043]
is_a: ARO:3000017 ! OXA beta-lactamase

[Term]
id: ARO:3001737
name: OXA-282
namespace: antibiotic_resistance
def: "OXA-282 is a beta-lactamase found in Acinetobacter spp." [PMID:24277043]
is_a: ARO:3000017 ! OXA beta-lactamase

[Term]
id: ARO:3001738
name: OXA-283
namespace: antibiotic_resistance
def: "OXA-283 is a beta-lactamase found in Acinetobacter spp." [PMID:24277043]
is_a: ARO:3000017 ! OXA beta-lactamase

[Term]
id: ARO:3001739
name: OXA-284
namespace: antibiotic_resistance
def: "OXA-284 is a beta-lactamase found in Acinetobacter spp." [PMID:24277043]
is_a: ARO:3000017 ! OXA beta-lactamase

[Term]
id: ARO:3001740
name: OXA-285
namespace: antibiotic_resistance
def: "OXA-285 is a beta-lactamase found in Acinetobacter spp." [PMID:24277043]
is_a: ARO:3000017 ! OXA beta-lactamase

[Term]
id: ARO:3001741
name: OXA-286
namespace: antibiotic_resistance
def: "OXA-286 is a beta-lactamase found in Acinetobacter spp." [PMID:24277043, PMID:30247543]
is_a: ARO:3000017 ! OXA beta-lactamase

[Term]
id: ARO:3001742
name: OXA-287
namespace: antibiotic_resistance
def: "OXA-287 is a beta-lactamase found in Acinetobacter spp." [PMID:24277043]
is_a: ARO:3000017 ! OXA beta-lactamase

[Term]
id: ARO:3001743
name: OXA-288
namespace: antibiotic_resistance
def: "OXA-288 is a beta-lactamase found in Acinetobacter spp." [PMID:24277043]
is_a: ARO:3000017 ! OXA beta-lactamase

[Term]
id: ARO:3001744
name: OXA-289
namespace: antibiotic_resistance
def: "OXA-289 is a beta-lactamase found in Acinetobacter spp." [PMID:24277043]
is_a: ARO:3000017 ! OXA beta-lactamase

[Term]
id: ARO:3001745
name: OXA-290
namespace: antibiotic_resistance
def: "OXA-290 is a beta-lactamase found in Acinetobacter spp." [PMID:24277043]
is_a: ARO:3000017 ! OXA beta-lactamase

[Term]
id: ARO:3001746
name: OXA-291
namespace: antibiotic_resistance
def: "OXA-291 is a beta-lactamase found in Acinetobacter spp." [PMID:24277043]
is_a: ARO:3000017 ! OXA beta-lactamase

[Term]
id: ARO:3001747
name: OXA-292
namespace: antibiotic_resistance
def: "OXA-292 is a beta-lactamase found in Acinetobacter spp." [PMID:24277043]
is_a: ARO:3000017 ! OXA beta-lactamase

[Term]
id: ARO:3001748
name: OXA-293
namespace: antibiotic_resistance
def: "OXA-293 is a beta-lactamase found in Acinetobacter spp." [PMID:24277043]
is_a: ARO:3000017 ! OXA beta-lactamase

[Term]
id: ARO:3001749
name: OXA-294
namespace: antibiotic_resistance
def: "OXA-294 is a beta-lactamase found in Acinetobacter spp." [PMID:24277043]
is_a: ARO:3000017 ! OXA beta-lactamase

[Term]
id: ARO:3001750
name: OXA-295
namespace: antibiotic_resistance
def: "OXA-295 is a beta-lactamase found in Acinetobacter spp." [PMID:24277043]
is_a: ARO:3000017 ! OXA beta-lactamase

[Term]
id: ARO:3001751
name: OXA-296
namespace: antibiotic_resistance
def: "OXA-296 is a beta-lactamase found in Acinetobacter spp." [PMID:30247543, PMID:24277043]
is_a: ARO:3000017 ! OXA beta-lactamase

[Term]
id: ARO:3001752
name: OXA-297
namespace: antibiotic_resistance
def: "OXA-297 is a beta-lactamase found in Acinetobacter spp." [PMID:24277043]
is_a: ARO:3000017 ! OXA beta-lactamase

[Term]
id: ARO:3001753
name: OXA-298
namespace: antibiotic_resistance
def: "OXA-298 is a beta-lactamase found in Acinetobacter spp." [PMID:24277043]
is_a: ARO:3000017 ! OXA beta-lactamase

[Term]
id: ARO:3001754
name: OXA-299
namespace: antibiotic_resistance
def: "OXA-299 is a beta-lactamase found in Acinetobacter spp." [PMID:24277043]
is_a: ARO:3000017 ! OXA beta-lactamase

[Term]
id: ARO:3001755
name: OXA-300
namespace: antibiotic_resistance
def: "OXA-300 is a beta-lactamase found in Acinetobacter spp." [PMID:24277043]
is_a: ARO:3000017 ! OXA beta-lactamase

[Term]
id: ARO:3001756
name: OXA-301
namespace: antibiotic_resistance
def: "OXA-301 is a beta-lactamase found in Acinetobacter spp." [PMID:24277043]
is_a: ARO:3000017 ! OXA beta-lactamase

[Term]
id: ARO:3001757
name: OXA-302
namespace: antibiotic_resistance
def: "OXA-302 is a beta-lactamase found in Acinetobacter spp." [PMID:24277043]
is_a: ARO:3000017 ! OXA beta-lactamase

[Term]
id: ARO:3001758
name: OXA-303
namespace: antibiotic_resistance
def: "OXA-303 is a beta-lactamase found in Acinetobacter spp." [PMID:24277043]
is_a: ARO:3000017 ! OXA beta-lactamase

[Term]
id: ARO:3001759
name: OXA-304
namespace: antibiotic_resistance
def: "OXA-304 is a beta-lactamase found in Acinetobacter spp." [PMID:24277043]
is_a: ARO:3000017 ! OXA beta-lactamase

[Term]
id: ARO:3001760
name: OXA-305
namespace: antibiotic_resistance
def: "OXA-305 is a beta-lactamase found in Acinetobacter spp." [PMID:24277043]
is_a: ARO:3000017 ! OXA beta-lactamase

[Term]
id: ARO:3001761
name: OXA-306
namespace: antibiotic_resistance
def: "OXA-306 is a beta-lactamase found in Acinetobacter spp." [PMID:24277043]
is_a: ARO:3000017 ! OXA beta-lactamase

[Term]
id: ARO:3001762
name: OXA-307
namespace: antibiotic_resistance
def: "OXA-307 is a beta-lactamase found in Acinetobacter spp." [PMID:24277043]
is_a: ARO:3000017 ! OXA beta-lactamase

[Term]
id: ARO:3001763
name: OXA-308
namespace: antibiotic_resistance
def: "OXA-308 is a beta-lactamase found in Acinetobacter spp." [PMID:24277043]
is_a: ARO:3000017 ! OXA beta-lactamase

[Term]
id: ARO:3001764
name: OXA-63
namespace: antibiotic_resistance
def: "OXA-63 is a beta-lactamase found in Brachyspira spp." [PMID:18212108]
is_a: ARO:3000017 ! OXA beta-lactamase

[Term]
id: ARO:3001765
name: OXA-136
namespace: antibiotic_resistance
def: "OXA-136 is a beta-lactamase found in Brachyspira spp." [PMID:18719182]
is_a: ARO:3000017 ! OXA beta-lactamase

[Term]
id: ARO:3001766
name: OXA-192
namespace: antibiotic_resistance
def: "OXA-192 is a beta-lactamase found in Brachyspira spp." [PMID:21812718]
is_a: ARO:3000017 ! OXA beta-lactamase

[Term]
id: ARO:3001767
name: OXA-137
namespace: antibiotic_resistance
def: "OXA-137 is a beta-lactamase found in Brachyspira spp." [PMID:18719182]
is_a: ARO:3000017 ! OXA beta-lactamase

[Term]
id: ARO:3001768
name: OXA-118
namespace: antibiotic_resistance
def: "OXA-118 is a beta-lactamase found in Burkholderia cepacia" [PMID:11972706]
is_a: ARO:3000017 ! OXA beta-lactamase

[Term]
id: ARO:3001769
name: OXA-42
namespace: antibiotic_resistance
def: "OXA-42 is a beta-lactamase found in Burkholderia pseudomallei" [PMID:12356787]
is_a: ARO:3000017 ! OXA beta-lactamase

[Term]
id: ARO:3001770
name: OXA-43
namespace: antibiotic_resistance
def: "OXA-43 is a beta-lactamase found in Burkholderia pseudomallei" [PMID:12356787]
is_a: ARO:3000017 ! OXA beta-lactamase

[Term]
id: ARO:3001771
name: OXA-57
namespace: antibiotic_resistance
def: "OXA-57 is a beta-lactamase found in Burkholderia pseudomallei" [PMID:15793160]
is_a: ARO:3000017 ! OXA beta-lactamase

[Term]
id: ARO:3001772
name: OXA-59
namespace: antibiotic_resistance
def: "OXA-59 is a beta-lactamase found in Burkholderia pseudomallei" [PMID:15793160]
is_a: ARO:3000017 ! OXA beta-lactamase

[Term]
id: ARO:3001773
name: OXA-61
namespace: antibiotic_resistance
def: "OXA-61 is a beta-lactamase found in Campylobacter jejuni" [PMID:15917560]
is_a: ARO:3000017 ! OXA beta-lactamase

[Term]
id: ARO:3001774
name: OXA-370
namespace: antibiotic_resistance
def: "OXA-370 is a beta-lactamase found in Enterobacter hormaechei" []
is_a: ARO:3000017 ! OXA beta-lactamase

[Term]
id: ARO:3001775
name: OXA-119
namespace: antibiotic_resistance
def: "OXA-119 is a beta-lactamase found in Enterobacteriaceae" [PMID:19719593]
is_a: ARO:3000017 ! OXA beta-lactamase

[Term]
id: ARO:3001776
name: OXA-162
namespace: antibiotic_resistance
def: "OXA-162 is a beta-lactamase found in Enterobacteriaceae" [PMID:22290940]
is_a: ARO:3000017 ! OXA beta-lactamase

[Term]
id: ARO:3001777
name: OXA-347
namespace: antibiotic_resistance
def: "OXA-347 is a beta-lactamase found in Enterobacteriaceae" [PMID:22845886]
is_a: ARO:3000017 ! OXA beta-lactamase

[Term]
id: ARO:3001778
name: OXA-232
namespace: antibiotic_resistance
def: "OXA-232 is a beta-lactamase found in Enterobacteriaceae" [PMID:23305656]
is_a: ARO:3000017 ! OXA beta-lactamase

[Term]
id: ARO:3001779
name: OXA-146
namespace: antibiotic_resistance
def: "OXA-146 is a beta-lactamase found in Enterobacteriaceae" [PMID:23877677]
is_a: ARO:3000017 ! OXA beta-lactamase

[Term]
id: ARO:3001780
name: OXA-85
namespace: antibiotic_resistance
def: "OXA-85 is a beta-lactamase found in Fusobacterium nucleatum" [PMID:16870757]
is_a: ARO:3000017 ! OXA beta-lactamase

[Term]
id: ARO:3001781
name: OXA-47
namespace: antibiotic_resistance
def: "OXA-47 is a beta-lactamase found in Klebsiella pneumoniae" [PMID:14693513]
is_a: ARO:3000017 ! OXA beta-lactamase

[Term]
id: ARO:3001782
name: OXA-48
namespace: antibiotic_resistance
def: "OXA-48 is a beta-lactamase found in Klebsiella pneumoniae" [PMID:14693513]
is_a: ARO:3000017 ! OXA beta-lactamase
relationship: confers_resistance_to_drug ARO:3003831 ! temocillin

[Term]
id: ARO:3001783
name: OXA-163
namespace: antibiotic_resistance
def: "OXA-163 is a beta-lactamase found in Klebsiella pneumoniae" [PMID:21422200]
is_a: ARO:3000017 ! OXA beta-lactamase

[Term]
id: ARO:3001784
name: OXA-181
namespace: antibiotic_resistance
def: "OXA-181 is a beta-lactamase found in Klebsiella pneumoniae" [PMID:21768505]
is_a: ARO:3000017 ! OXA beta-lactamase
relationship: confers_resistance_to_drug ARO:3003997 ! amoxicillin-clavulanic acid
relationship: confers_resistance_to_drug ARO:3004021 ! piperacillin-tazobactam

[Term]
id: ARO:3001785
name: OXA-73
namespace: antibiotic_resistance
def: "OXA-73 is a beta-lactamase found in Klebsiella pneumonia" [PMID:22842601]
is_a: ARO:3000017 ! OXA beta-lactamase

[Term]
id: ARO:3001786
name: OXA-244
namespace: antibiotic_resistance
def: "OXA-244 is a beta-lactamase found in Klebsiella pneumoniae" [PMID:23034714]
is_a: ARO:3000017 ! OXA beta-lactamase

[Term]
id: ARO:3001787
name: OXA-245
namespace: antibiotic_resistance
def: "OXA-245 is a beta-lactamase found in Klebsiella pneumoniae" [PMID:23034714]
is_a: ARO:3000017 ! OXA beta-lactamase

[Term]
id: ARO:3001788
name: OXA-204
namespace: antibiotic_resistance
def: "OXA-204 is a beta-lactamase found in Klebsiella pneumoniae" [PMID:23114766]
is_a: ARO:3000017 ! OXA beta-lactamase

[Term]
id: ARO:3001791
name: OXA-247
namespace: antibiotic_resistance
def: "OXA-247 is a beta-lactamase found in Klebsiella pneumoniae" [PMID:23402333]
is_a: ARO:3000017 ! OXA beta-lactamase

[Term]
id: ARO:3001792
name: OXA-62
namespace: antibiotic_resistance
def: "OXA-62 is a beta-lactamase found in Pandoraea pnomenusa" [PMID:16569848]
is_a: ARO:3000017 ! OXA beta-lactamase

[Term]
id: ARO:3001793
name: OXA-320
namespace: antibiotic_resistance
def: "OXA-320 is a beta-lactamase found in Proteus mirabilis" [PMID:24027220]
is_a: ARO:3000017 ! OXA beta-lactamase

[Term]
id: ARO:3001794
name: OXA-45
namespace: antibiotic_resistance
def: "OXA-45 is a beta-lactamase found in Pseudomonas aeruginosa" [PMID:12936985]
is_a: ARO:3000017 ! OXA beta-lactamase

[Term]
id: ARO:3001795
name: OXA-56
namespace: antibiotic_resistance
def: "OXA-56 is a beta-lactamase found in Pseudomonas aeruginosa" [PMID:15047554]
is_a: ARO:3000017 ! OXA beta-lactamase

[Term]
id: ARO:3001796
name: OXA-50
namespace: antibiotic_resistance
def: "OXA-50 is a beta-lactamase found in Pseudomonas aeruginosa. It confers decreased susceptibility to ampicillin and ticarcillin and, interestingly, to moxalactam and meropenem in P. aeruginosa but not in E. coli. Also confers resistance to piperacillin-tazobactam and cephalotin." [PMID:15155197]
is_a: ARO:3000017 ! OXA beta-lactamase
relationship: confers_resistance_to_drug ARO:3000637 ! ampicillin
relationship: confers_resistance_to_drug ARO:3000704 ! cefalotin

[Term]
id: ARO:3001797
name: OXA-46
namespace: antibiotic_resistance
def: "OXA-46 is a beta-lactamase found in Pseudomonas aeruginosa" [PMID:15855521]
is_a: ARO:3000017 ! OXA beta-lactamase
synonym: "OXA-81" EXACT []

[Term]
id: ARO:3001798
name: OXA-74
namespace: antibiotic_resistance
def: "OXA-74 is a beta-lactamase found in Pseudomonas aeruginosa" [PMID:17634312]
is_a: ARO:3000017 ! OXA beta-lactamase

[Term]
id: ARO:3001799
name: OXA-161
namespace: antibiotic_resistance
def: "OXA-161 is a beta-lactamase found in Pseudomonas aeruginosa" [PMID:19770278]
is_a: ARO:3000017 ! OXA beta-lactamase

[Term]
id: ARO:3001800
name: OXA-226
namespace: antibiotic_resistance
def: "OXA-226 is a beta-lactamase found in Pseudomonas aeruginosa" [PMID:19933793]
is_a: ARO:3000017 ! OXA beta-lactamase

[Term]
id: ARO:3001801
name: OXA-147
namespace: antibiotic_resistance
def: "OXA-147 is a beta-lactamase found in Pseudomonas aeruginosa" [PMID:20008045]
is_a: ARO:3000017 ! OXA beta-lactamase

[Term]
id: ARO:3001802
name: OXA-141
namespace: antibiotic_resistance
def: "OXA-141 is a beta-lactamase found in Pseudomonas aeruginosa" [PMID:20482453]
is_a: ARO:3000017 ! OXA beta-lactamase

[Term]
id: ARO:3001803
name: OXA-142
namespace: antibiotic_resistance
def: "OXA-142 is a beta-lactamase found in Pseudomonas aeruginosa" [PMID:20482453]
is_a: ARO:3000017 ! OXA beta-lactamase

[Term]
id: ARO:3001804
name: OXA-145
namespace: antibiotic_resistance
def: "OXA-145 is a beta-lactamase found in Pseudomonas aeruginosa" [PMID:21665906]
is_a: ARO:3000017 ! OXA beta-lactamase

[Term]
id: ARO:3001805
name: OXA-198
namespace: antibiotic_resistance
def: "OXA-198 is a beta-lactamase found in Pseudomonas aeruginosa" [PMID:21788473]
is_a: ARO:3000017 ! OXA beta-lactamase

[Term]
id: ARO:3001806
name: OXA-224
namespace: antibiotic_resistance
def: "OXA-224 is a beta-lactamase found in Pseudomonas aeruginosa" [PMID:22290962]
is_a: ARO:3000017 ! OXA beta-lactamase

[Term]
id: ARO:3001807
name: OXA-246
namespace: antibiotic_resistance
def: "OXA-246 is a beta-lactamase found in Pseudomonas aeruginosa" [PMID:24398232]
is_a: ARO:3000017 ! OXA beta-lactamase

[Term]
id: ARO:3001808
name: OXA-60
namespace: antibiotic_resistance
def: "OXA-60 is a beta-lactamase found in Ralstonia pickettii" [PMID:15504844]
is_a: ARO:3000017 ! OXA beta-lactamase

[Term]
id: ARO:3001809
name: OXA-209
namespace: antibiotic_resistance
def: "OXA-209 is a beta-lactamase found in Riemerella anatipestifer" [PMID:21820820]
is_a: ARO:3000017 ! OXA beta-lactamase

[Term]
id: ARO:3001810
name: OXA-53
namespace: antibiotic_resistance
def: "OXA-53 is a beta-lactamase found in Salmonella enterica" [PMID:15231768]
is_a: ARO:3000017 ! OXA beta-lactamase

[Term]
id: ARO:3001811
name: OXA-129
namespace: antibiotic_resistance
def: "OXA-129 is a beta-lactamase found in Salmonella enterica" [PMID:18571903]
is_a: ARO:3000017 ! OXA beta-lactamase

[Term]
id: ARO:3001812
name: OXA-54
namespace: antibiotic_resistance
def: "OXA-54 is a beta-lactamase found in Shewanella spp." [PMID:14693565]
is_a: ARO:3000017 ! OXA beta-lactamase

[Term]
id: ARO:3001813
name: OXA-55
namespace: antibiotic_resistance
def: "OXA-55 is a beta-lactamase found in Shewanella spp." [PMID:15105119]
is_a: ARO:3000017 ! OXA beta-lactamase

[Term]
id: ARO:3001814
name: OXA-199
namespace: antibiotic_resistance
def: "OXA-199 is a beta-lactamase found in Shewanella spp." [PMID:23110226]
is_a: ARO:3000017 ! OXA beta-lactamase

[Term]
id: ARO:3001815
name: ACC-1
namespace: antibiotic_resistance
def: "ACC-1 is a beta-lactamase found in Klebsiella pneumoniae" [PMID:10428914]
is_a: ARO:3000073 ! ACC beta-lactamase

[Term]
id: ARO:3001816
name: ACC-2
namespace: antibiotic_resistance
def: "ACC-2 is a beta-lactamase found in Hafnia alvei" [PMID:10817695]
is_a: ARO:3000073 ! ACC beta-lactamase

[Term]
id: ARO:3001817
name: ACC-3
namespace: antibiotic_resistance
def: "ACC-3 is a beta-lactamase found in Hafnia alvei" [PMID:10817695]
is_a: ARO:3000073 ! ACC beta-lactamase

[Term]
id: ARO:3001818
name: ACC-4
namespace: antibiotic_resistance
def: "ACC-4 is a beta-lactamase found in Escherichia coli" [PMID:17664321]
is_a: ARO:3000073 ! ACC beta-lactamase

[Term]
id: ARO:3001819
name: ACC-5
namespace: antibiotic_resistance
def: "ACC-5 is a beta-lactamase. From the Lahey list of ACC beta-lactamases. It is detected among Gram-negative bacteria isolates (Gamma- and Alpha-proteobacteria) from urban water sources." [PMID:24267783]
is_a: ARO:3000073 ! ACC beta-lactamase

[Term]
id: ARO:3001821
name: ACT-1
namespace: antibiotic_resistance
def: "ACT-1 is a beta-lactamase found in Klebsiella pneumoniae" [PMID:9055993]
is_a: ARO:3000072 ! ACT beta-lactamase

[Term]
id: ARO:3001822
name: ACT-2
namespace: antibiotic_resistance
def: "ACT-2 is a beta-lactamase found in Klebsiella pneumoniae" [PMID:23093031]
is_a: ARO:3000072 ! ACT beta-lactamase

[Term]
id: ARO:3001823
name: ACT-3
namespace: antibiotic_resistance
def: "ACT-3 is a beta-lactamase found in Klebsiella pneumoniae" [PMID:18789849]
is_a: ARO:3000072 ! ACT beta-lactamase

[Term]
id: ARO:3001824
name: ACT-5
namespace: antibiotic_resistance
def: "ACT-5 is a beta-lactamase found in Escherichia coli" [PMID:23643553]
is_a: ARO:3000072 ! ACT beta-lactamase

[Term]
id: ARO:3001825
name: ACT-6
namespace: antibiotic_resistance
def: "ACT-6 is a beta-lactamase found in Klebsiella pneumoniae" [PMID:21304534]
is_a: ARO:3000072 ! ACT beta-lactamase

[Term]
id: ARO:3001826
name: ACT-9
namespace: antibiotic_resistance
def: "ACT-9 is a beta-lactamase found in Pantoea agglomerans" [PMID:21690276]
is_a: ARO:3000072 ! ACT beta-lactamase

[Term]
id: ARO:3001827
name: ACT-16
namespace: antibiotic_resistance
def: "ACT-16 is a beta-lactamase found in Enterobacteriaceae" [PMID:24336426]
is_a: ARO:3000072 ! ACT beta-lactamase

[Term]
id: ARO:3001828
name: ACT-23
namespace: antibiotic_resistance
def: "ACT-23 is a beta-lactamase found in Escherichia coli" [PMID:24629772]
is_a: ARO:3000072 ! ACT beta-lactamase

[Term]
id: ARO:3001829
name: ACT-4
namespace: antibiotic_resistance
def: "ACT-4 is a beta-lactamase. From the Lahey list of ACT beta-lactamases." []
is_a: ARO:3000072 ! ACT beta-lactamase

[Term]
id: ARO:3001830
name: ACT-7
namespace: antibiotic_resistance
def: "ACT-7 is a beta-lactamase. From the Lahey list of ACT beta-lactamases." []
is_a: ARO:3000072 ! ACT beta-lactamase

[Term]
id: ARO:3001831
name: ACT-8
namespace: antibiotic_resistance
def: "ACT-8 is a beta-lactamase. From the Lahey list of ACT beta-lactamases." []
is_a: ARO:3000072 ! ACT beta-lactamase

[Term]
id: ARO:3001832
name: ACT-10
namespace: antibiotic_resistance
def: "ACT-10 is a beta-lactamase. From the Lahey list of ACT beta-lactamases." [PMID:25312010]
is_a: ARO:3000072 ! ACT beta-lactamase

[Term]
id: ARO:3001833
name: ACT-11
namespace: antibiotic_resistance
def: "ACT-11 is a beta-lactamase. From the Lahey list of ACT beta-lactamases." []
is_a: ARO:3000072 ! ACT beta-lactamase

[Term]
id: ARO:3001834
name: ACT-12
namespace: antibiotic_resistance
def: "ACT-12 is a beta-lactamase. From the Lahey list of ACT beta-lactamases." []
is_a: ARO:3000072 ! ACT beta-lactamase

[Term]
id: ARO:3001835
name: ACT-13
namespace: antibiotic_resistance
def: "ACT-13 is a beta-lactamase. From the Lahey list of ACT beta-lactamases." []
is_a: ARO:3000072 ! ACT beta-lactamase

[Term]
id: ARO:3001836
name: ACT-14
namespace: antibiotic_resistance
def: "ACT-14 is a beta-lactamase. From the Lahey list of ACT beta-lactamases." []
is_a: ARO:3000072 ! ACT beta-lactamase

[Term]
id: ARO:3001837
name: ACT-15
namespace: antibiotic_resistance
def: "ACT-15 is a beta-lactamase. From the Lahey list of ACT beta-lactamases." []
is_a: ARO:3000072 ! ACT beta-lactamase

[Term]
id: ARO:3001838
name: ACT-17
namespace: antibiotic_resistance
def: "ACT-17 is a beta-lactamase. From the Lahey list of ACT beta-lactamases." []
is_a: ARO:3000072 ! ACT beta-lactamase

[Term]
id: ARO:3001839
name: ACT-18
namespace: antibiotic_resistance
def: "ACT-18 is a beta-lactamase. From the Lahey list of ACT beta-lactamases." []
is_a: ARO:3000072 ! ACT beta-lactamase

[Term]
id: ARO:3001840
name: ACT-19
namespace: antibiotic_resistance
def: "ACT-19 is a beta-lactamase. From the Lahey list of ACT beta-lactamases." []
is_a: ARO:3000072 ! ACT beta-lactamase

[Term]
id: ARO:3001841
name: ACT-20
namespace: antibiotic_resistance
def: "ACT-20 is a beta-lactamase. From the Lahey list of ACT beta-lactamases." []
is_a: ARO:3000072 ! ACT beta-lactamase

[Term]
id: ARO:3001842
name: ACT-21
namespace: antibiotic_resistance
def: "ACT-21 is a beta-lactamase. From the Lahey list of ACT beta-lactamases." []
is_a: ARO:3000072 ! ACT beta-lactamase

[Term]
id: ARO:3001843
name: ACT-22
namespace: antibiotic_resistance
def: "ACT-22 is a beta-lactamase. From the Lahey list of ACT beta-lactamases." []
is_a: ARO:3000072 ! ACT beta-lactamase

[Term]
id: ARO:3001844
name: ACT-24
namespace: antibiotic_resistance
def: "ACT-24 is a beta-lactamase. From the Lahey list of ACT beta-lactamases." []
is_a: ARO:3000072 ! ACT beta-lactamase

[Term]
id: ARO:3001845
name: ACT-25
namespace: antibiotic_resistance
def: "ACT-25 is a beta-lactamase. From the Lahey list of ACT beta-lactamases." []
is_a: ARO:3000072 ! ACT beta-lactamase

[Term]
id: ARO:3001847
name: ACT-27
namespace: antibiotic_resistance
def: "ACT-27 is a beta-lactamase. From the Lahey list of ACT beta-lactamases." []
is_a: ARO:3000072 ! ACT beta-lactamase

[Term]
id: ARO:3001848
name: ACT-28
namespace: antibiotic_resistance
def: "ACT-28 is a beta-lactamase. From the Lahey list of ACT beta-lactamases." []
is_a: ARO:3000072 ! ACT beta-lactamase

[Term]
id: ARO:3001849
name: ACT-29
namespace: antibiotic_resistance
def: "ACT-29 is a beta-lactamase. From the Lahey list of ACT beta-lactamases." []
is_a: ARO:3000072 ! ACT beta-lactamase

[Term]
id: ARO:3001850
name: ACT-30
namespace: antibiotic_resistance
def: "ACT-30 is a beta-lactamase. From the Lahey list of ACT beta-lactamases." []
is_a: ARO:3000072 ! ACT beta-lactamase

[Term]
id: ARO:3001851
name: ACT-31
namespace: antibiotic_resistance
def: "ACT-31 is a beta-lactamase. From the Lahey list of ACT beta-lactamases." []
is_a: ARO:3000072 ! ACT beta-lactamase

[Term]
id: ARO:3001852
name: ACT-32
namespace: antibiotic_resistance
def: "ACT-32 is a beta-lactamase. From the Lahey list of ACT beta-lactamases." []
is_a: ARO:3000072 ! ACT beta-lactamase

[Term]
id: ARO:3001853
name: ACT-33
namespace: antibiotic_resistance
def: "ACT-33 is a beta-lactamase. From the Lahey list of ACT beta-lactamases." []
is_a: ARO:3000072 ! ACT beta-lactamase

[Term]
id: ARO:3001854
name: ACT-34
namespace: antibiotic_resistance
def: "ACT-34 is a beta-lactamase. From the Lahey list of ACT beta-lactamases." []
is_a: ARO:3000072 ! ACT beta-lactamase

[Term]
id: ARO:3001855
name: ACT-35
namespace: antibiotic_resistance
def: "ACT-35 is a beta-lactamase. From the Lahey list of ACT beta-lactamases." []
is_a: ARO:3000072 ! ACT beta-lactamase

[Term]
id: ARO:3001856
name: CFE-1
namespace: antibiotic_resistance
def: "CFE-1 is a beta-lactamase found in Escherichia coli" [PMID:15047515]
is_a: ARO:3000069 ! CMY beta-lactamase

[Term]
id: ARO:3001857
name: LAT-1
namespace: antibiotic_resistance
def: "LAT-1 is a beta-lactamase found in Klebsiella pneumoniae" [PMID:7811049]
is_a: ARO:3000069 ! CMY beta-lactamase
synonym: "LAT-4" EXACT []

[Term]
id: ARO:3001858
name: IMI-1
namespace: antibiotic_resistance
def: "IMI-1 is a beta-lactamase found in Enterobacter cloacae" [PMID:8878585]
is_a: ARO:3000018 ! IMI beta-lactamase

[Term]
id: ARO:3001859
name: IMI-2
namespace: antibiotic_resistance
def: "IMI-2 is a beta-lactamase found in Enterobacteriaceae" [PMID:21192875, PMID:15752444]
is_a: ARO:3000018 ! IMI beta-lactamase

[Term]
id: ARO:3001860
name: IMI-3
namespace: antibiotic_resistance
def: "IMI-3 is a beta-lactamase found in Enterobacteriaceae" [PMID:21192875]
is_a: ARO:3000018 ! IMI beta-lactamase

[Term]
id: ARO:3001861
name: IMI-4
namespace: antibiotic_resistance
def: "IMI-4 is a beta-lactamase. From the Lahey list of IMI beta-lactamases." []
is_a: ARO:3000018 ! IMI beta-lactamase

[Term]
id: ARO:3001862
name: IMI-5
namespace: antibiotic_resistance
def: "IMI-5 is a beta-lactamase. From the Lahey list of IMI beta-lactamases." []
is_a: ARO:3000018 ! IMI beta-lactamase

[Term]
id: ARO:3001863
name: IMI-6
namespace: antibiotic_resistance
def: "IMI-6 is a beta-lactamase. From the Lahey list of IMI beta-lactamases." []
is_a: ARO:3000018 ! IMI beta-lactamase

[Term]
id: ARO:3001864
name: CTX-M-1
namespace: antibiotic_resistance
def: "CTX-M-1 is a beta-lactamase found in the Enterobacteriaceae family" [PMID:8834913]
is_a: ARO:3000016 ! CTX-M beta-lactamase
synonym: "MEN-1" EXACT []

[Term]
id: ARO:3001865
name: CTX-M-2
namespace: antibiotic_resistance
def: "CTX-M-2 is a beta-lactamase found in the Enterobacteriaceae family" [PMID:8834913]
is_a: ARO:3000016 ! CTX-M beta-lactamase
synonym: "CTX-M-97" EXACT []

[Term]
id: ARO:3001866
name: CTX-M-3
namespace: antibiotic_resistance
def: "CTX-M-3 is a beta-lactamase found in Citrobacter freundii" [PMID:9559791]
is_a: ARO:3000016 ! CTX-M beta-lactamase
relationship: confers_resistance_to_drug ARO:0000060 ! ceftazidime
relationship: confers_resistance_to_drug ARO:0000062 ! ceftriaxone
relationship: confers_resistance_to_drug ARO:3000704 ! cefalotin
synonym: "CTX-M-133" EXACT []

[Term]
id: ARO:3001867
name: CTX-M-4
namespace: antibiotic_resistance
def: "CTX-M-4 is a beta-lactamase found in Salmonella typhimurium" [PMID:9593162]
is_a: ARO:3000016 ! CTX-M beta-lactamase

[Term]
id: ARO:3001868
name: CTX-M-5
namespace: antibiotic_resistance
def: "CTX-M-5 is a beta-lactamase found in Salmonella typhimurium" [PMID:9687393]
is_a: ARO:3000016 ! CTX-M beta-lactamase

[Term]
id: ARO:3001869
name: CTX-M-6
namespace: antibiotic_resistance
def: "CTX-M-6 is a beta-lactamase found in Salmonella typhimurium" [PMID:9742701]
is_a: ARO:3000016 ! CTX-M beta-lactamase

[Term]
id: ARO:3001870
name: CTX-M-7
namespace: antibiotic_resistance
def: "CTX-M-7 is a beta-lactamase found in Salmonella typhimurium" [PMID:9742701]
is_a: ARO:3000016 ! CTX-M beta-lactamase

[Term]
id: ARO:3001871
name: CTX-M-8
namespace: antibiotic_resistance
def: "CTX-M-8 is a beta-lactamase found in the Enterobacteriaceae family" [PMID:10858358]
is_a: ARO:3000016 ! CTX-M beta-lactamase

[Term]
id: ARO:3001872
name: CTX-M-9
namespace: antibiotic_resistance
def: "CTX-M-9 is a beta-lactamase found in the Enterobacteriaceae family" [PMID:11850241]
is_a: ARO:3000016 ! CTX-M beta-lactamase

[Term]
id: ARO:3001873
name: CTX-M-10
namespace: antibiotic_resistance
def: "CTX-M-10 is a beta-lactamase found in Escherichia coli" [PMID:11158766]
is_a: ARO:3000016 ! CTX-M beta-lactamase

[Term]
id: ARO:3001874
name: CTX-M-11
namespace: antibiotic_resistance
def: "CTX-M-11 is a beta-lactamase. From the Lahey list of CTX-M beta-lactamases." []
is_a: ARO:3000016 ! CTX-M beta-lactamase

[Term]
id: ARO:3001875
name: CTX-M-12
namespace: antibiotic_resistance
def: "CTX-M-12 is a beta-lactamase found in Klebsiella pneumoniae" [PMID:11408239]
is_a: ARO:3000016 ! CTX-M beta-lactamase

[Term]
id: ARO:3001876
name: CTX-M-13
namespace: antibiotic_resistance
def: "CTX-M-13 is a beta-lactamase found in the Enterobacteriaceae family" [PMID:11850241]
is_a: ARO:3000016 ! CTX-M beta-lactamase

[Term]
id: ARO:3001877
name: CTX-M-14
namespace: antibiotic_resistance
def: "CTX-M-14 is a beta-lactamase found in the Enterobacteriaceae family" [PMID:11850241]
is_a: ARO:3000016 ! CTX-M beta-lactamase
synonym: "CTX-M-18" EXACT []

[Term]
id: ARO:3001878
name: CTX-M-15
namespace: antibiotic_resistance
def: "CTX-M-15 is a beta-lactamase found in the Enterobacteriaceae family" [PMID:11470367, PMID:12461028]
is_a: ARO:0000062 ! ceftriaxone
is_a: ARO:3000016 ! CTX-M beta-lactamase
is_a: ARO:3000704 ! cefalotin
relationship: confers_resistance_to_drug ARO:0000060 ! ceftazidime
synonym: "UOE-1" EXACT []

[Term]
id: ARO:3001879
name: CTX-M-16
namespace: antibiotic_resistance
def: "CTX-M-16 is a beta-lactamase found in Escherichia coli" [PMID:11451684]
is_a: ARO:3000016 ! CTX-M beta-lactamase

[Term]
id: ARO:3001880
name: CTX-M-17
namespace: antibiotic_resistance
def: "CTX-M-17 is a beta-lactamase found in Klebsiella pneumoniae" [PMID:11959547]
is_a: ARO:3000016 ! CTX-M beta-lactamase

[Term]
id: ARO:3001881
name: CTX-M-19
namespace: antibiotic_resistance
def: "CTX-M-19 is a beta-lactamase found in Klebsiella pneumoniae" [PMID:11709308]
is_a: ARO:3000016 ! CTX-M beta-lactamase

[Term]
id: ARO:3001882
name: CTX-M-20
namespace: antibiotic_resistance
def: "CTX-M-20 is a beta-lactamase found in the Enterobacteriaceae family" [PMID:12007800]
is_a: ARO:3000016 ! CTX-M beta-lactamase

[Term]
id: ARO:3001883
name: CTX-M-21
namespace: antibiotic_resistance
def: "CTX-M-21 is a beta-lactamase found in the Enterobacteriaceae family" [PMID:12007800]
is_a: ARO:3000016 ! CTX-M beta-lactamase

[Term]
id: ARO:3001884
name: CTX-M-22
namespace: antibiotic_resistance
def: "CTX-M-22 is a beta-lactamase found in the Enterobacteriaceae family" [PMID:16533535]
is_a: ARO:3000016 ! CTX-M beta-lactamase

[Term]
id: ARO:3001885
name: CTX-M-23
namespace: antibiotic_resistance
def: "CTX-M-23 is a beta-lactamase found in the Enterobacteriaceae family" [PMID:15201232]
is_a: ARO:3000016 ! CTX-M beta-lactamase

[Term]
id: ARO:3001886
name: CTX-M-24
namespace: antibiotic_resistance
def: "CTX-M-24 is a beta-lactamase found in the Enterobacteriaceae family" [PMID:16291869]
is_a: ARO:3000016 ! CTX-M beta-lactamase

[Term]
id: ARO:3001887
name: CTX-M-25
namespace: antibiotic_resistance
def: "CTX-M-25 is a beta-lactamase found in Escherichia coli" [PMID:15561863]
is_a: ARO:3000016 ! CTX-M beta-lactamase

[Term]
id: ARO:3001888
name: CTX-M-26
namespace: antibiotic_resistance
def: "CTX-M-26 is a beta-lactamase found in Klebsiella pneumoniae" [PMID:15561863]
is_a: ARO:3000016 ! CTX-M beta-lactamase

[Term]
id: ARO:3001889
name: CTX-M-27
namespace: antibiotic_resistance
def: "CTX-M-27 is a beta-lactamase found in Escherichia coli" [PMID:12775683]
is_a: ARO:3000016 ! CTX-M beta-lactamase
relationship: confers_resistance_to_drug ARO:0000060 ! ceftazidime
relationship: confers_resistance_to_drug ARO:3000704 ! cefalotin

[Term]
id: ARO:3001890
name: CTX-M-28
namespace: antibiotic_resistance
def: "CTX-M-28 is a beta-lactamase found in Salmonella enterica" [PMID:15941775]
is_a: ARO:3000016 ! CTX-M beta-lactamase

[Term]
id: ARO:3001891
name: CTX-M-29
namespace: antibiotic_resistance
def: "CTX-M-29 is a beta-lactamase found in the Enterobacteriaceae family" [PMID:16533535]
is_a: ARO:3000016 ! CTX-M beta-lactamase

[Term]
id: ARO:3001892
name: CTX-M-30
namespace: antibiotic_resistance
def: "CTX-M-30 is a beta-lactamase found in Citrobacter freundii" [PMID:15504875]
is_a: ARO:3000016 ! CTX-M beta-lactamase

[Term]
id: ARO:3001893
name: CTX-M-31
namespace: antibiotic_resistance
def: "CTX-M-31 is a beta-lactamase found in the Enterobacteriaceae family" [PMID:12936986]
is_a: ARO:3000016 ! CTX-M beta-lactamase

[Term]
id: ARO:3001894
name: CTX-M-32
namespace: antibiotic_resistance
def: "CTX-M-32 is a beta-lactamase found in Escherichia coli" [PMID:15155242]
is_a: ARO:3000016 ! CTX-M beta-lactamase

[Term]
id: ARO:3001895
name: CTX-M-33
namespace: antibiotic_resistance
def: "CTX-M-33 is a beta-lactamase found in Salmonella enterica" [PMID:17234386]
is_a: ARO:3000016 ! CTX-M beta-lactamase

[Term]
id: ARO:3001896
name: CTX-M-34
namespace: antibiotic_resistance
def: "CTX-M-34 is a beta-lactamase found in the Enterobacteriaceae family" [PMID:16244084]
is_a: ARO:3000016 ! CTX-M beta-lactamase

[Term]
id: ARO:3001897
name: CTX-M-35
namespace: antibiotic_resistance
def: "CTX-M-35 is a beta-lactamase found in Citrobacter koseri" [PMID:20138478]
is_a: ARO:3000016 ! CTX-M beta-lactamase

[Term]
id: ARO:3001898
name: CTX-M-36
namespace: antibiotic_resistance
def: "CTX-M-36 is a beta-lactamase found in Escherichia coli" [PMID:21940649]
is_a: ARO:3000016 ! CTX-M beta-lactamase

[Term]
id: ARO:3001899
name: CTX-M-37
namespace: antibiotic_resistance
def: "CTX-M-37 is a beta-lactamase found in Salmonella enterica" [PMID:16949257]
is_a: ARO:3000016 ! CTX-M beta-lactamase

[Term]
id: ARO:3001900
name: CTX-M-38
namespace: antibiotic_resistance
def: "CTX-M-38 is a beta-lactamase found in Escherichia coli" [PMID:19927355]
is_a: ARO:3000016 ! CTX-M beta-lactamase

[Term]
id: ARO:3001901
name: CTX-M-39
namespace: antibiotic_resistance
def: "CTX-M-39 is a beta-lactamase found in Escherichia coli" [PMID:16251320]
is_a: ARO:3000016 ! CTX-M beta-lactamase

[Term]
id: ARO:3001902
name: CTX-M-40
namespace: antibiotic_resistance
def: "CTX-M-40 is a beta-lactamase found in Escherichia coli" [PMID:16697557]
is_a: ARO:3000016 ! CTX-M beta-lactamase

[Term]
id: ARO:3001903
name: CTX-M-41
namespace: antibiotic_resistance
def: "CTX-M-41 is a beta-lactamase found in Proteus mirabilis" [PMID:18487232]
is_a: ARO:3000016 ! CTX-M beta-lactamase

[Term]
id: ARO:3001904
name: CTX-M-42
namespace: antibiotic_resistance
def: "CTX-M-42 is a beta-lactamase found in Escherichia coli" [PMID:18212109]
is_a: ARO:3000016 ! CTX-M beta-lactamase

[Term]
id: ARO:3001905
name: CTX-M-43
namespace: antibiotic_resistance
def: "CTX-M-43 is a beta-lactamase found in Pseudomonas aeruginosa and Acinetobacter spp." [PMID:16510850]
is_a: ARO:3000016 ! CTX-M beta-lactamase

[Term]
id: ARO:3001906
name: CTX-M-44
namespace: antibiotic_resistance
def: "CTX-M-44 is a beta-lactamase found in the Enterobacteriaceae family" [PMID:21078949]
is_a: ARO:3000016 ! CTX-M beta-lactamase
synonym: "Toho-1" EXACT []

[Term]
id: ARO:3001907
name: CTX-M-45
namespace: antibiotic_resistance
def: "CTX-M-45 is a beta-lactamase found in Escherichia coli" [PMID:9593147]
is_a: ARO:3000016 ! CTX-M beta-lactamase
synonym: "Toho-2" EXACT []

[Term]
id: ARO:3001908
name: CTX-M-46
namespace: antibiotic_resistance
def: "CTX-M-46 is a beta-lactamase found in the Enterobacteriaceae family" [PMID:16082008]
is_a: ARO:3000016 ! CTX-M beta-lactamase

[Term]
id: ARO:3001909
name: CTX-M-47
namespace: antibiotic_resistance
def: "CTX-M-47 is a beta-lactamase found in the Enterobacteriaceae family" [PMID:16082008]
is_a: ARO:3000016 ! CTX-M beta-lactamase

[Term]
id: ARO:3001910
name: CTX-M-48
namespace: antibiotic_resistance
def: "CTX-M-48 is a beta-lactamase found in the Enterobacteriaceae family" [PMID:16082008]
is_a: ARO:3000016 ! CTX-M beta-lactamase

[Term]
id: ARO:3001911
name: CTX-M-49
namespace: antibiotic_resistance
def: "CTX-M-49 is a beta-lactamase found in the Enterobacteriaceae family" [PMID:16082008]
is_a: ARO:3000016 ! CTX-M beta-lactamase

[Term]
id: ARO:3001912
name: CTX-M-50
namespace: antibiotic_resistance
def: "CTX-M-50 is a beta-lactamase found in the Enterobacteriaceae family" [PMID:16082008]
is_a: ARO:3000016 ! CTX-M beta-lactamase

[Term]
id: ARO:3001913
name: CTX-M-51
namespace: antibiotic_resistance
def: "CTX-M-51 is a beta-lactamase. From the Lahey list of CTX-M beta-lactamases." []
is_a: ARO:3000016 ! CTX-M beta-lactamase

[Term]
id: ARO:3001914
name: CTX-M-52
namespace: antibiotic_resistance
def: "CTX-M-52 is a beta-lactamase found in Escherichia coli" [PMID:15736704]
is_a: ARO:3000016 ! CTX-M beta-lactamase

[Term]
id: ARO:3001915
name: CTX-M-53
namespace: antibiotic_resistance
def: "CTX-M-53 is a beta-lactamase found in Salmonella enterica" [PMID:19273683]
is_a: ARO:3000016 ! CTX-M beta-lactamase

[Term]
id: ARO:3001916
name: CTX-M-54
namespace: antibiotic_resistance
def: "CTX-M-54 is a beta-lactamase found in Klebsiella pneumoniae" [PMID:16785225]
is_a: ARO:3000016 ! CTX-M beta-lactamase

[Term]
id: ARO:3001917
name: CTX-M-55
namespace: antibiotic_resistance
def: "CTX-M-55 is a beta-lactamase found in the Enterobacteriaceae family" [PMID:17449211]
is_a: ARO:3000016 ! CTX-M beta-lactamase
relationship: confers_resistance_to_drug ARO:0000060 ! ceftazidime
relationship: confers_resistance_to_drug ARO:0000062 ! ceftriaxone
synonym: "CTX-M-57" EXACT []

[Term]
id: ARO:3001918
name: CTX-M-56
namespace: antibiotic_resistance
def: "CTX-M-56 is a beta-lactamase found in Escherichia coli" [PMID:17548490]
is_a: ARO:3000016 ! CTX-M beta-lactamase

[Term]
id: ARO:3001919
name: CTX-M-58
namespace: antibiotic_resistance
def: "CTX-M-58 is a beta-lactamase found in Escherichia coli" [PMID:21788458]
is_a: ARO:3000016 ! CTX-M beta-lactamase

[Term]
id: ARO:3001920
name: CTX-M-59
namespace: antibiotic_resistance
def: "CTX-M-59 is a beta-lactamase found in Klebsiella pneumoniae" [PMID:18347108]
is_a: ARO:3000016 ! CTX-M beta-lactamase

[Term]
id: ARO:3001921
name: CTX-M-60
namespace: antibiotic_resistance
def: "CTX-M-60 is a beta-lactamase. From the Lahey list of CTX-M beta-lactamases." []
is_a: ARO:3000016 ! CTX-M beta-lactamase

[Term]
id: ARO:3001922
name: CTX-M-61
namespace: antibiotic_resistance
def: "CTX-M-61 is a beta-lactamase found in the Enterobacteriaceae family" [PMID:17804424]
is_a: ARO:3000016 ! CTX-M beta-lactamase

[Term]
id: ARO:3001923
name: CTX-M-62
namespace: antibiotic_resistance
def: "CTX-M-62 is a beta-lactamase found in Escherichia coli" [PMID:18725449]
is_a: ARO:3000016 ! CTX-M beta-lactamase

[Term]
id: ARO:3001924
name: CTX-M-63
namespace: antibiotic_resistance
def: "CTX-M-63 is a beta-lactamase found in Salmonella enterica" [PMID:21034262]
is_a: ARO:3000016 ! CTX-M beta-lactamase

[Term]
id: ARO:3001925
name: CTX-M-64
namespace: antibiotic_resistance
def: "CTX-M-64 is a beta-lactamase found in Shigella sonnei" [PMID:18955524]
is_a: ARO:3000016 ! CTX-M beta-lactamase

[Term]
id: ARO:3001926
name: CTX-M-65
namespace: antibiotic_resistance
def: "CTX-M-65 is a beta-lactamase found in Escherichia coli" [PMID:18195064]
is_a: ARO:3000016 ! CTX-M beta-lactamase

[Term]
id: ARO:3001927
name: CTX-M-66
namespace: antibiotic_resistance
def: "CTX-M-66 is a beta-lactamase found in Proteus mirabilis" [PMID:17913434]
is_a: ARO:3000016 ! CTX-M beta-lactamase

[Term]
id: ARO:3001928
name: CTX-M-67
namespace: antibiotic_resistance
def: "CTX-M-67 is a beta-lactamase found in Escherichia coli" [PMID:18775649]
is_a: ARO:3000016 ! CTX-M beta-lactamase

[Term]
id: ARO:3001929
name: CTX-M-68
namespace: antibiotic_resistance
def: "CTX-M-68 is a beta-lactamase found in the Enterobacteriaceae family" [PMID:19748232]
is_a: ARO:3000016 ! CTX-M beta-lactamase

[Term]
id: ARO:3001930
name: CTX-M-69
namespace: antibiotic_resistance
def: "CTX-M-69 is a beta-lactamase found in Escherichia coli" [PMID:21940649]
is_a: ARO:3000016 ! CTX-M beta-lactamase

[Term]
id: ARO:3001931
name: CTX-M-70
namespace: antibiotic_resistance
def: "CTX-M-70 is a beta-lactamase. From the Lahey list of CTX-M beta-lactamases." []
is_a: ARO:3000016 ! CTX-M beta-lactamase

[Term]
id: ARO:3001932
name: CTX-M-71
namespace: antibiotic_resistance
def: "CTX-M-71 is a beta-lactamase found in Klebsiella pneumoniae" [PMID:19620330]
is_a: ARO:3000016 ! CTX-M beta-lactamase

[Term]
id: ARO:3001933
name: CTX-M-72
namespace: antibiotic_resistance
def: "CTX-M-72 is a beta-lactamase found in Klebsiella pneumoniae" [PMID:19590148]
is_a: ARO:3000016 ! CTX-M beta-lactamase

[Term]
id: ARO:3001934
name: CTX-M-73
namespace: antibiotic_resistance
def: "CTX-M-73 is a beta-lactamase. From the Lahey list of CTX-M beta-lactamases." []
is_a: ARO:3000016 ! CTX-M beta-lactamase

[Term]
id: ARO:3001935
name: CTX-M-74
namespace: antibiotic_resistance
def: "CTX-M-74 is a beta-lactamase found in the Enterobacteriaceae family" [PMID:19748435]
is_a: ARO:3000016 ! CTX-M beta-lactamase

[Term]
id: ARO:3001936
name: CTX-M-75
namespace: antibiotic_resistance
def: "CTX-M-75 is a beta-lactamase found in the Enterobacteriaceae family" [PMID:19748435]
is_a: ARO:3000016 ! CTX-M beta-lactamase

[Term]
id: ARO:3001937
name: CTX-M-76
namespace: antibiotic_resistance
def: "CTX-M-76 is a beta-lactamase found in Kluyvera spp." [PMID:22697133]
is_a: ARO:3000016 ! CTX-M beta-lactamase

[Term]
id: ARO:3001938
name: CTX-M-77
namespace: antibiotic_resistance
def: "CTX-M-77 is a beta-lactamase found in Kluyvera spp." [PMID:22697133]
is_a: ARO:3000016 ! CTX-M beta-lactamase

[Term]
id: ARO:3001939
name: CTX-M-78
namespace: antibiotic_resistance
def: "CTX-M-78 is a beta-lactamase found in Kluyvera georgiana" [PMID:20421403]
is_a: ARO:3000016 ! CTX-M beta-lactamase

[Term]
id: ARO:3001940
name: CTX-M-79
namespace: antibiotic_resistance
def: "CTX-M-79 is a beta-lactamase found in Escherichia coli" [PMID:18772941]
is_a: ARO:3000016 ! CTX-M beta-lactamase

[Term]
id: ARO:3001941
name: CTX-M-80
namespace: antibiotic_resistance
def: "CTX-M-80 is a beta-lactamase found in Klebsiella pneumoniae" [PMID:19294528]
is_a: ARO:3000016 ! CTX-M beta-lactamase

[Term]
id: ARO:3001942
name: CTX-M-81
namespace: antibiotic_resistance
def: "CTX-M-81 is a beta-lactamase found in Klebsiella pneumoniae" [PMID:19294528]
is_a: ARO:3000016 ! CTX-M beta-lactamase

[Term]
id: ARO:3001943
name: CTX-M-82
namespace: antibiotic_resistance
def: "CTX-M-82 is a beta-lactamase found in the Enterobacteriaceae family" [PMID:19297379]
is_a: ARO:3000016 ! CTX-M beta-lactamase

[Term]
id: ARO:3001944
name: CTX-M-83
namespace: antibiotic_resistance
def: "CTX-M-83 is a beta-lactamase found in Salmonella enterica" [PMID:18984647]
is_a: ARO:3000016 ! CTX-M beta-lactamase

[Term]
id: ARO:3001945
name: CTX-M-84
namespace: antibiotic_resistance
def: "CTX-M-84 is a beta-lactamase found in Salmonella enterica" [PMID:18984647]
is_a: ARO:3000016 ! CTX-M beta-lactamase

[Term]
id: ARO:3001946
name: CTX-M-86
namespace: antibiotic_resistance
def: "CTX-M-86 is a beta-lactamase found in Salmonella enterica" [PMID:18984647]
is_a: ARO:3000016 ! CTX-M beta-lactamase

[Term]
id: ARO:3001947
name: CTX-M-87
namespace: antibiotic_resistance
def: "CTX-M-87 is a beta-lactamase found in Escherichia coli" [PMID:19429759]
is_a: ARO:3000016 ! CTX-M beta-lactamase

[Term]
id: ARO:3001948
name: CTX-M-88
namespace: antibiotic_resistance
def: "CTX-M-88 is a beta-lactamase. From the Lahey list of CTX-M beta-lactamases." []
is_a: ARO:3000016 ! CTX-M beta-lactamase

[Term]
id: ARO:3001949
name: CTX-M-89
namespace: antibiotic_resistance
def: "CTX-M-89 is a beta-lactamase found in the Enterobacteriaceae family" [PMID:19587301]
is_a: ARO:3000016 ! CTX-M beta-lactamase

[Term]
id: ARO:3001950
name: CTX-M-90
namespace: antibiotic_resistance
def: "CTX-M-90 is a beta-lactamase found in Proteus mirabilis" [PMID:21282448]
is_a: ARO:3000016 ! CTX-M beta-lactamase

[Term]
id: ARO:3001951
name: CTX-M-91
namespace: antibiotic_resistance
def: "CTX-M-91 is a beta-lactamase found in Escherichia coli" [PMID:22450980]
is_a: ARO:3000016 ! CTX-M beta-lactamase

[Term]
id: ARO:3001952
name: CTX-M-92
namespace: antibiotic_resistance
def: "CTX-M-92 is a beta-lactamase found in Escherichia coli" [PMID:24589574]
is_a: ARO:3000016 ! CTX-M beta-lactamase

[Term]
id: ARO:3001953
name: CTX-M-93
namespace: antibiotic_resistance
def: "CTX-M-93 is a beta-lactamase found in Escherichia coli" [PMID:21343457]
is_a: ARO:3000016 ! CTX-M beta-lactamase

[Term]
id: ARO:3001954
name: CTX-M-94
namespace: antibiotic_resistance
def: "CTX-M-94 is a beta-lactamase found in Escherichia coli" [PMID:23050014]
is_a: ARO:3000016 ! CTX-M beta-lactamase

[Term]
id: ARO:3001955
name: CTX-M-95
namespace: antibiotic_resistance
def: "CTX-M-95 is a beta-lactamase found in Kluyvera spp." [PMID:22697133]
is_a: ARO:3000016 ! CTX-M beta-lactamase

[Term]
id: ARO:3001956
name: CTX-M-96
namespace: antibiotic_resistance
def: "CTX-M-96 is a beta-lactamase. From the Lahey list of CTX-M beta-lactamases." []
is_a: ARO:3000016 ! CTX-M beta-lactamase

[Term]
id: ARO:3001957
name: CTX-M-98
namespace: antibiotic_resistance
def: "CTX-M-98 is a beta-lactamase found in Escherichia coli" [PMID:22325120]
is_a: ARO:3000016 ! CTX-M beta-lactamase

[Term]
id: ARO:3001958
name: CTX-M-99
namespace: antibiotic_resistance
def: "CTX-M-99 is a beta-lactamase found in Klebsiella pneumoniae" [PMID:23034125]
is_a: ARO:3000016 ! CTX-M beta-lactamase

[Term]
id: ARO:3001959
name: CTX-M-100
namespace: antibiotic_resistance
def: "CTX-M-100 is a beta-lactamase found in Escherichia coli" [PMID:23050014]
is_a: ARO:3000016 ! CTX-M beta-lactamase

[Term]
id: ARO:3001960
name: CTX-M-101
namespace: antibiotic_resistance
def: "CTX-M-101 is a beta-lactamase. From the Lahey list of CTX-M beta-lactamases." []
is_a: ARO:3000016 ! CTX-M beta-lactamase

[Term]
id: ARO:3001961
name: CTX-M-102
namespace: antibiotic_resistance
def: "CTX-M-102 is a beta-lactamase found in Escherichia coli" [PMID:22325120]
is_a: ARO:3000016 ! CTX-M beta-lactamase

[Term]
id: ARO:3001962
name: CTX-M-103
namespace: antibiotic_resistance
def: "CTX-M-103 is a beta-lactamase found in Escherichia coli" [PMID:23926164]
is_a: ARO:3000016 ! CTX-M beta-lactamase

[Term]
id: ARO:3001963
name: CTX-M-104
namespace: antibiotic_resistance
def: "CTX-M-104 is a beta-lactamase found in Escherichia coli" [PMID:22325120]
is_a: ARO:3000016 ! CTX-M beta-lactamase

[Term]
id: ARO:3001965
name: CTX-M-105
namespace: antibiotic_resistance
def: "CTX-M-105 is a beta-lactamase found in Escherichia coli" [PMID:22407683]
is_a: ARO:3000016 ! CTX-M beta-lactamase

[Term]
id: ARO:3001966
name: CTX-M-106
namespace: antibiotic_resistance
def: "CTX-M-106 is a beta-lactamase. From the Lahey list of CTX-M beta-lactamases." []
is_a: ARO:3000016 ! CTX-M beta-lactamase

[Term]
id: ARO:3001967
name: CTX-M-107
namespace: antibiotic_resistance
def: "CTX-M-107 is a beta-lactamase found in Shigella spp." [PMID:21859815]
is_a: ARO:3000016 ! CTX-M beta-lactamase

[Term]
id: ARO:3001968
name: CTX-M-108
namespace: antibiotic_resistance
def: "CTX-M-108 is a beta-lactamase found in Shigella spp." [PMID:21859815]
is_a: ARO:3000016 ! CTX-M beta-lactamase

[Term]
id: ARO:3001969
name: CTX-M-109
namespace: antibiotic_resistance
def: "CTX-M-109 is a beta-lactamase found in Shigella spp." [PMID:21859815]
is_a: ARO:3000016 ! CTX-M beta-lactamase

[Term]
id: ARO:3001970
name: CTX-M-110
namespace: antibiotic_resistance
def: "CTX-M-110 is a beta-lactamase found in Shigella spp." [PMID:21859815]
is_a: ARO:3000016 ! CTX-M beta-lactamase

[Term]
id: ARO:3001971
name: CTX-M-111
namespace: antibiotic_resistance
def: "CTX-M-111 is a beta-lactamase found in Shigella spp." [PMID:21859815]
is_a: ARO:3000016 ! CTX-M beta-lactamase

[Term]
id: ARO:3001972
name: CTX-M-112
namespace: antibiotic_resistance
def: "CTX-M-112 is a beta-lactamase found in Shigella spp." [PMID:21859815]
is_a: ARO:3000016 ! CTX-M beta-lactamase

[Term]
id: ARO:3001973
name: CTX-M-113
namespace: antibiotic_resistance
def: "CTX-M-113 is a beta-lactamase found in Shigella spp." [PMID:21859815]
is_a: ARO:3000016 ! CTX-M beta-lactamase

[Term]
id: ARO:3001974
name: CTX-M-114
namespace: antibiotic_resistance
def: "CTX-M-114 is a beta-lactamase. From the Lahey list of CTX-M beta-lactamases." []
is_a: ARO:3000016 ! CTX-M beta-lactamase

[Term]
id: ARO:3001975
name: CTX-M-115
namespace: antibiotic_resistance
def: "CTX-M-115 is a beta-lactamase found in Acinetobacter baumannii" [PMID:23982021]
is_a: ARO:3000016 ! CTX-M beta-lactamase

[Term]
id: ARO:3001976
name: CTX-M-116
namespace: antibiotic_resistance
def: "CTX-M-116 is a beta-lactamase found in Proteus mirabilis" [PMID:23318795]
is_a: ARO:3000016 ! CTX-M beta-lactamase

[Term]
id: ARO:3001977
name: CTX-M-117
namespace: antibiotic_resistance
def: "CTX-M-117 is a beta-lactamase found in Escherichia coli" [PMID:23127481]
is_a: ARO:3000016 ! CTX-M beta-lactamase

[Term]
id: ARO:3001978
name: CTX-M-119
namespace: antibiotic_resistance
def: "CTX-M-119 is a beta-lactamase. From the Lahey list of CTX-M beta-lactamases." []
is_a: ARO:3000016 ! CTX-M beta-lactamase

[Term]
id: ARO:3001979
name: CTX-M-120
namespace: antibiotic_resistance
def: "CTX-M-120 is a beta-lactamase. From the Lahey list of CTX-M beta-lactamases." []
is_a: ARO:3000016 ! CTX-M beta-lactamase

[Term]
id: ARO:3001980
name: CTX-M-121
namespace: antibiotic_resistance
def: "CTX-M-121 is a beta-lactamase found in Escherichia coli" [PMID:23892737]
is_a: ARO:3000016 ! CTX-M beta-lactamase

[Term]
id: ARO:3001981
name: CTX-M-122
namespace: antibiotic_resistance
def: "CTX-M-122 is a beta-lactamase. From the Lahey list of CTX-M beta-lactamases." []
is_a: ARO:3000016 ! CTX-M beta-lactamase

[Term]
id: ARO:3001982
name: CTX-M-123
namespace: antibiotic_resistance
def: "CTX-M-123 is a beta-lactamase found in Escherichia coli" [PMID:23752509]
is_a: ARO:3000016 ! CTX-M beta-lactamase

[Term]
id: ARO:3001983
name: CTX-M-124
namespace: antibiotic_resistance
def: "CTX-M-124 is a beta-lactamase found in Escherichia coli" [PMID:22314536]
is_a: ARO:3000016 ! CTX-M beta-lactamase

[Term]
id: ARO:3001984
name: CTX-M-125
namespace: antibiotic_resistance
def: "CTX-M-125 is a beta-lactamase found in Escherichia coli" [PMID:24040123]
is_a: ARO:3000016 ! CTX-M beta-lactamase

[Term]
id: ARO:3001985
name: CTX-M-126
namespace: antibiotic_resistance
def: "CTX-M-126 is a beta-lactamase. From the Lahey list of CTX-M beta-lactamases." []
is_a: ARO:3000016 ! CTX-M beta-lactamase

[Term]
id: ARO:3001986
name: CTX-M-127
namespace: antibiotic_resistance
def: "CTX-M-127 is a beta-lactamase. From the Lahey list of CTX-M beta-lactamases." []
is_a: ARO:3000016 ! CTX-M beta-lactamase

[Term]
id: ARO:3001987
name: CTX-M-128
namespace: antibiotic_resistance
def: "CTX-M-128 is a beta-lactamase. From the Lahey list of CTX-M beta-lactamases." []
is_a: ARO:3000016 ! CTX-M beta-lactamase

[Term]
id: ARO:3001988
name: CTX-M-129
namespace: antibiotic_resistance
def: "CTX-M-129 is a beta-lactamase. From the Lahey list of CTX-M beta-lactamases." []
is_a: ARO:3000016 ! CTX-M beta-lactamase

[Term]
id: ARO:3001989
name: CTX-M-130
namespace: antibiotic_resistance
def: "CTX-M-130 is a beta-lactamase. From the Lahey list of CTX-M beta-lactamases." []
is_a: ARO:3000016 ! CTX-M beta-lactamase

[Term]
id: ARO:3001990
name: CTX-M-131
namespace: antibiotic_resistance
def: "CTX-M-131 is a beta-lactamase. From the Lahey list of CTX-M beta-lactamases." []
is_a: ARO:3000016 ! CTX-M beta-lactamase

[Term]
id: ARO:3001991
name: CTX-M-132
namespace: antibiotic_resistance
def: "CTX-M-132 is a beta-lactamase. From the Lahey list of CTX-M beta-lactamases." []
is_a: ARO:3000016 ! CTX-M beta-lactamase

[Term]
id: ARO:3001992
name: CTX-M-134
namespace: antibiotic_resistance
def: "CTX-M-134 is a beta-lactamase. From the Lahey list of CTX-M beta-lactamases." []
is_a: ARO:3000016 ! CTX-M beta-lactamase

[Term]
id: ARO:3001993
name: CTX-M-135
namespace: antibiotic_resistance
def: "CTX-M-135 is a beta-lactamase found in the Enterobacteriaceae family" [PMID:24637692]
is_a: ARO:3000016 ! CTX-M beta-lactamase

[Term]
id: ARO:3001994
name: CTX-M-137
namespace: antibiotic_resistance
def: "CTX-M-137 is a beta-lactamase found in Escherichia coli" []
is_a: ARO:3000016 ! CTX-M beta-lactamase

[Term]
id: ARO:3001995
name: CTX-M-136
namespace: antibiotic_resistance
def: "CTX-M-136 is a beta-lactamase. From the Lahey list of CTX-M beta-lactamases." []
is_a: ARO:3000016 ! CTX-M beta-lactamase

[Term]
id: ARO:3001996
name: CTX-M-138
namespace: antibiotic_resistance
def: "CTX-M-138 is a beta-lactamase. From the Lahey list of CTX-M beta-lactamases." []
is_a: ARO:3000016 ! CTX-M beta-lactamase

[Term]
id: ARO:3001997
name: CTX-M-139
namespace: antibiotic_resistance
def: "CTX-M-139 is a beta-lactamase. From the Lahey list of CTX-M beta-lactamases." []
is_a: ARO:3000016 ! CTX-M beta-lactamase

[Term]
id: ARO:3001998
name: CTX-M-140
namespace: antibiotic_resistance
def: "CTX-M-140 is a beta-lactamase. From the Lahey list of CTX-M beta-lactamases." []
is_a: ARO:3000016 ! CTX-M beta-lactamase

[Term]
id: ARO:3001999
name: CTX-M-141
namespace: antibiotic_resistance
def: "CTX-M-141 is a beta-lactamase. From the Lahey list of CTX-M beta-lactamases." []
is_a: ARO:3000016 ! CTX-M beta-lactamase

[Term]
id: ARO:3002000
name: CTX-M-142
namespace: antibiotic_resistance
def: "CTX-M-142 is a beta-lactamase. From the Lahey list of CTX-M beta-lactamases." []
is_a: ARO:3000016 ! CTX-M beta-lactamase

[Term]
id: ARO:3002001
name: CTX-M-143
namespace: antibiotic_resistance
def: "CTX-M-143 is a beta-lactamase. From the Lahey list of CTX-M beta-lactamases." []
is_a: ARO:3000016 ! CTX-M beta-lactamase

[Term]
id: ARO:3002002
name: CTX-M-144
namespace: antibiotic_resistance
def: "CTX-M-144 is a beta-lactamase. From the Lahey list of CTX-M beta-lactamases." []
is_a: ARO:3000016 ! CTX-M beta-lactamase

[Term]
id: ARO:3002003
name: CTX-M-145
namespace: antibiotic_resistance
def: "CTX-M-145 is a beta-lactamase. From the Lahey list of CTX-M beta-lactamases." []
is_a: ARO:3000016 ! CTX-M beta-lactamase

[Term]
id: ARO:3002004
name: CTX-M-146
namespace: antibiotic_resistance
def: "CTX-M-146 is a beta-lactamase. From the Lahey list of CTX-M beta-lactamases." []
is_a: ARO:3000016 ! CTX-M beta-lactamase

[Term]
id: ARO:3002005
name: CTX-M-147
namespace: antibiotic_resistance
def: "CTX-M-147 is a beta-lactamase. From the Lahey list of CTX-M beta-lactamases." []
is_a: ARO:3000016 ! CTX-M beta-lactamase

[Term]
id: ARO:3002006
name: CTX-M-148
namespace: antibiotic_resistance
def: "CTX-M-148 is a beta-lactamase. From the Lahey list of CTX-M beta-lactamases." []
is_a: ARO:3000016 ! CTX-M beta-lactamase

[Term]
id: ARO:3002007
name: CTX-M-150
namespace: antibiotic_resistance
def: "CTX-M-150 is a beta-lactamase. From the Lahey list of CTX-M beta-lactamases." []
is_a: ARO:3000016 ! CTX-M beta-lactamase

[Term]
id: ARO:3002008
name: CTX-M-151
namespace: antibiotic_resistance
def: "CTX-M-151 is a beta-lactamase. From the Lahey list of CTX-M beta-lactamases." []
is_a: ARO:3000016 ! CTX-M beta-lactamase

[Term]
id: ARO:3002009
name: CTX-M-152
namespace: antibiotic_resistance
def: "CTX-M-152 is a beta-lactamase. From the Lahey list of CTX-M beta-lactamases." []
is_a: ARO:3000016 ! CTX-M beta-lactamase

[Term]
id: ARO:3002010
name: CTX-M-153
namespace: antibiotic_resistance
def: "CTX-M-153 is a beta-lactamase. From the Lahey list of CTX-M beta-lactamases." []
is_a: ARO:3000016 ! CTX-M beta-lactamase

[Term]
id: ARO:3002011
name: CTX-M-154
namespace: antibiotic_resistance
def: "CTX-M-154 is a beta-lactamase. From the Lahey list of CTX-M beta-lactamases." []
is_a: ARO:3000016 ! CTX-M beta-lactamase

[Term]
id: ARO:3002012
name: CMY-1
namespace: antibiotic_resistance
def: "CMY-1 is a beta-lactamase found in the Enterobacteriaceae family" [PMID:8843306]
is_a: ARO:3000069 ! CMY beta-lactamase

[Term]
id: ARO:3002013
name: CMY-2
namespace: antibiotic_resistance
def: "CMY-2 is a beta-lactamase found in Klebsiella pneumoniae" [PMID:8787910]
is_a: ARO:3000069 ! CMY beta-lactamase
relationship: confers_resistance_to_drug ARO:0000008 ! cefoxitin
relationship: confers_resistance_to_drug ARO:0000044 ! cephamycin
relationship: confers_resistance_to_drug ARO:0000060 ! ceftazidime
synonym: "BIL-1, LAT-2" EXACT []

[Term]
id: ARO:3002014
name: CMY-3
namespace: antibiotic_resistance
def: "CMY-3 is a beta-lactamase found in Proteus mirabilis" [PMID:9593136]
is_a: ARO:3000069 ! CMY beta-lactamase

[Term]
id: ARO:3002015
name: CMY-4
namespace: antibiotic_resistance
def: "CMY-4 is a beta-lactamase found in Proteus mirabilis" [PMID:9868767]
is_a: ARO:3000069 ! CMY beta-lactamase

[Term]
id: ARO:3002016
name: CMY-5
namespace: antibiotic_resistance
def: "CMY-5 is a beta-lactamase found in Klebsiella oxytoca" [PMID:10348751]
is_a: ARO:3000069 ! CMY beta-lactamase

[Term]
id: ARO:3002017
name: CMY-6
namespace: antibiotic_resistance
def: "CMY-6 is a beta-lactamase found in Escherichia coli" [PMID:9818739]
is_a: ARO:3000069 ! CMY beta-lactamase
synonym: "LAT-3" EXACT []

[Term]
id: ARO:3002018
name: CMY-7
namespace: antibiotic_resistance
def: "CMY-7 is a beta-lactamase found in Salmonella typhimurium" [PMID:12039894]
is_a: ARO:3000069 ! CMY beta-lactamase

[Term]
id: ARO:3002019
name: CMY-8
namespace: antibiotic_resistance
def: "CMY-8 is a beta-lactamase found in Klebsiella pneumoniae" [PMID:10817689]
is_a: ARO:3000069 ! CMY beta-lactamase

[Term]
id: ARO:3002020
name: CMY-9
namespace: antibiotic_resistance
def: "CMY-9 is a beta-lactamase found in Escherichia coli" [PMID:12121914]
is_a: ARO:3000069 ! CMY beta-lactamase

[Term]
id: ARO:3002021
name: CMY-10
namespace: antibiotic_resistance
def: "CMY-10 is a beta-lactamase found in Enterobacter aerogenes" [PMID:12969288]
is_a: ARO:3000069 ! CMY beta-lactamase

[Term]
id: ARO:3002022
name: CMY-11
namespace: antibiotic_resistance
def: "CMY-11 is a beta-lactamase found in Escherichia coli" [PMID:11815567]
is_a: ARO:3000069 ! CMY beta-lactamase

[Term]
id: ARO:3002023
name: CMY-12
namespace: antibiotic_resistance
def: "CMY-12 is a beta-lactamase found in the Enterobacteriaceae family" [PMID:12407124]
is_a: ARO:3000069 ! CMY beta-lactamase

[Term]
id: ARO:3002024
name: CMY-13
namespace: antibiotic_resistance
def: "CMY-13 is a beta-lactamase found in Escherichia coli" [PMID:15273143]
is_a: ARO:3000069 ! CMY beta-lactamase

[Term]
id: ARO:3002025
name: CMY-14
namespace: antibiotic_resistance
def: "CMY-14 is a beta-lactamase found in Proteus mirabilis" [PMID:15504832]
is_a: ARO:3000069 ! CMY beta-lactamase

[Term]
id: ARO:3002026
name: CMY-15
namespace: antibiotic_resistance
def: "CMY-15 is a beta-lactamase found in Proteus mirabilis" [PMID:15504832]
is_a: ARO:3000069 ! CMY beta-lactamase

[Term]
id: ARO:3002027
name: CMY-16
namespace: antibiotic_resistance
def: "CMY-16 is a beta-lactamase found in Proteus mirabilis" [PMID:16436718]
is_a: ARO:3000069 ! CMY beta-lactamase

[Term]
id: ARO:3002028
name: CMY-17
namespace: antibiotic_resistance
def: "CMY-17 is a beta-lactamase. From the Lahey list of CMY beta-lactamases." []
is_a: ARO:3000069 ! CMY beta-lactamase

[Term]
id: ARO:3002029
name: CMY-18
namespace: antibiotic_resistance
def: "CMY-18 is a beta-lactamase found in the Enterobacteriaceae family" [PMID:16584308]
is_a: ARO:3000069 ! CMY beta-lactamase

[Term]
id: ARO:3002030
name: CMY-19
namespace: antibiotic_resistance
def: "CMY-19 is a beta-lactamase found in Klebsiella pneumoniae" [PMID:16436707]
is_a: ARO:3000069 ! CMY beta-lactamase

[Term]
id: ARO:3002031
name: CMY-20
namespace: antibiotic_resistance
def: "CMY-20 is a beta-lactamase found in Escherichia coli" [PMID:18207348]
is_a: ARO:3000069 ! CMY beta-lactamase

[Term]
id: ARO:3002032
name: CMY-21
namespace: antibiotic_resistance
def: "CMY-21 is a beta-lactamase found in Escherichia coli" [PMID:16716570]
is_a: ARO:3000069 ! CMY beta-lactamase

[Term]
id: ARO:3002033
name: CMY-22
namespace: antibiotic_resistance
def: "CMY-22 is a beta-lactamase. From the Lahey list of CMY beta-lactamases." []
is_a: ARO:3000069 ! CMY beta-lactamase

[Term]
id: ARO:3002034
name: CMY-23
namespace: antibiotic_resistance
def: "CMY-23 is a beta-lactamase found in the Enterobacteriaceae family" [PMID:17110393]
is_a: ARO:3000069 ! CMY beta-lactamase

[Term]
id: ARO:3002035
name: CMY-24
namespace: antibiotic_resistance
def: "CMY-24 is a beta-lactamase found in the Enterobacteriaceae family" [PMID:17587551]
is_a: ARO:3000069 ! CMY beta-lactamase

[Term]
id: ARO:3002036
name: CMY-25
namespace: antibiotic_resistance
def: "CMY-25 is a beta-lactamase found in the Enterobacteriaceae family" [PMID:19523051]
is_a: ARO:3000069 ! CMY beta-lactamase

[Term]
id: ARO:3002037
name: CMY-26
namespace: antibiotic_resistance
def: "CMY-26 is a beta-lactamase found in the Enterobacteriaceae family" [PMID:17720829]
is_a: ARO:3000069 ! CMY beta-lactamase

[Term]
id: ARO:3002038
name: CMY-27
namespace: antibiotic_resistance
def: "CMY-27 is a beta-lactamase found in the Enterobacteriaceae family" [PMID:19523051]
is_a: ARO:3000069 ! CMY beta-lactamase

[Term]
id: ARO:3002039
name: CMY-28
namespace: antibiotic_resistance
def: "CMY-28 is a beta-lactamase. From the Lahey list of CMY beta-lactamases." []
is_a: ARO:3000069 ! CMY beta-lactamase

[Term]
id: ARO:3002040
name: CMY-29
namespace: antibiotic_resistance
def: "CMY-29 is a beta-lactamase found in the Enterobacteriaceae family" [PMID:19414570]
is_a: ARO:3000069 ! CMY beta-lactamase

[Term]
id: ARO:3002041
name: CMY-30
namespace: antibiotic_resistance
def: "CMY-30 is a beta-lactamase. From the Lahey list of CMY beta-lactamases." [PMID:19414570]
is_a: ARO:3000069 ! CMY beta-lactamase

[Term]
id: ARO:3002042
name: CMY-31
namespace: antibiotic_resistance
def: "CMY-31 is a beta-lactamase found in the Enterobacteriaceae family" [PMID:18065410]
is_a: ARO:3000069 ! CMY beta-lactamase

[Term]
id: ARO:3002043
name: CMY-32
namespace: antibiotic_resistance
def: "CMY-32 is a beta-lactamase found in Escherichia coli" [PMID:19687234]
is_a: ARO:3000069 ! CMY beta-lactamase

[Term]
id: ARO:3002044
name: CMY-33
namespace: antibiotic_resistance
def: "CMY-33 is a beta-lactamase found in Escherichia coli" [PMID:19414578]
is_a: ARO:3000069 ! CMY beta-lactamase

[Term]
id: ARO:3002045
name: CMY-34
namespace: antibiotic_resistance
def: "CMY-34 is a beta-lactamase found in Escherichia coli" [PMID:21820821]
is_a: ARO:3000069 ! CMY beta-lactamase

[Term]
id: ARO:3002046
name: CMY-35
namespace: antibiotic_resistance
def: "CMY-35 is a beta-lactamase. From the Lahey list of CMY beta-lactamases." []
is_a: ARO:3000069 ! CMY beta-lactamase

[Term]
id: ARO:3002047
name: CMY-36
namespace: antibiotic_resistance
def: "CMY-36 is a beta-lactamase found in Klebsiella pneumoniae" [PMID:19104021]
is_a: ARO:3000069 ! CMY beta-lactamase

[Term]
id: ARO:3002048
name: CMY-37
namespace: antibiotic_resistance
def: "CMY-37 is a beta-lactamase found in Citrobacter freundii" [PMID:18619820]
is_a: ARO:3000069 ! CMY beta-lactamase

[Term]
id: ARO:3002049
name: CMY-38
namespace: antibiotic_resistance
def: "CMY-38 is a beta-lactamase found in the Enterobacteriaceae family" [PMID:18458126]
is_a: ARO:3000069 ! CMY beta-lactamase

[Term]
id: ARO:3002050
name: CMY-39
namespace: antibiotic_resistance
def: "CMY-39 is a beta-lactamase. From the Lahey list of CMY beta-lactamases." []
is_a: ARO:3000069 ! CMY beta-lactamase

[Term]
id: ARO:3002051
name: CMY-40
namespace: antibiotic_resistance
def: "CMY-40 is a beta-lactamase found in the Enterobacteriaceae family" [PMID:19523051]
is_a: ARO:3000069 ! CMY beta-lactamase

[Term]
id: ARO:3002052
name: CMY-41
namespace: antibiotic_resistance
def: "CMY-41 is a beta-lactamase found in the Enterobacteriaceae family" [PMID:19343954]
is_a: ARO:3000069 ! CMY beta-lactamase

[Term]
id: ARO:3002053
name: CMY-42
namespace: antibiotic_resistance
def: "CMY-42 is a plasmid-borne AmpC cephalosporinase gene found in Escherichia coli" [PMID:21388298]
is_a: ARO:3000069 ! CMY beta-lactamase
relationship: confers_resistance_to_drug ARO:0000008 ! cefoxitin
relationship: confers_resistance_to_drug ARO:0000060 ! ceftazidime

[Term]
id: ARO:3002054
name: CMY-43
namespace: antibiotic_resistance
def: "CMY-43 is a beta-lactamase. From the Lahey list of CMY beta-lactamases." []
is_a: ARO:3000069 ! CMY beta-lactamase

[Term]
id: ARO:3002055
name: CMY-44
namespace: antibiotic_resistance
def: "CMY-44 is a beta-lactamase found in Escherichia coli" [PMID:19414578]
is_a: ARO:3000069 ! CMY beta-lactamase

[Term]
id: ARO:3002056
name: CMY-45
namespace: antibiotic_resistance
def: "CMY-45 is a beta-lactamase found in Proteus mirabilis" [PMID:21402851]
is_a: ARO:3000069 ! CMY beta-lactamase

[Term]
id: ARO:3002057
name: CMY-46
namespace: antibiotic_resistance
def: "CMY-46 is a beta-lactamase. From the Lahey list of CMY beta-lactamases." []
is_a: ARO:3000069 ! CMY beta-lactamase

[Term]
id: ARO:3002058
name: CMY-47
namespace: antibiotic_resistance
def: "CMY-47 is a beta-lactamase. From the Lahey list of CMY beta-lactamases." []
is_a: ARO:3000069 ! CMY beta-lactamase

[Term]
id: ARO:3002059
name: CMY-48
namespace: antibiotic_resistance
def: "CMY-48 is a beta-lactamase. From the Lahey list of CMY beta-lactamases." []
is_a: ARO:3000069 ! CMY beta-lactamase

[Term]
id: ARO:3002060
name: CMY-49
namespace: antibiotic_resistance
def: "CMY-49 is a beta-lactamase. From the Lahey list of CMY beta-lactamases." []
is_a: ARO:3000069 ! CMY beta-lactamase

[Term]
id: ARO:3002061
name: CMY-50
namespace: antibiotic_resistance
def: "CMY-50 is a beta-lactamase. From the Lahey list of CMY beta-lactamases." []
is_a: ARO:3000069 ! CMY beta-lactamase

[Term]
id: ARO:3002062
name: CMY-51
namespace: antibiotic_resistance
def: "CMY-51 is a beta-lactamase. From the Lahey list of CMY beta-lactamases." []
is_a: ARO:3000069 ! CMY beta-lactamase

[Term]
id: ARO:3002063
name: CMY-52
namespace: antibiotic_resistance
def: "CMY-52 is a beta-lactamase. From the Lahey list of CMY beta-lactamases." []
is_a: ARO:3000069 ! CMY beta-lactamase

[Term]
id: ARO:3002064
name: CMY-53
namespace: antibiotic_resistance
def: "CMY-53 is a beta-lactamase found in Escherichia coli" [PMID:21820821]
is_a: ARO:3000069 ! CMY beta-lactamase

[Term]
id: ARO:3002065
name: CMY-54
namespace: antibiotic_resistance
def: "CMY-54 is a beta-lactamase found in the Enterobacteriaceae family" [PMID:28665771, PMID:22956023]
is_a: ARO:3000069 ! CMY beta-lactamase

[Term]
id: ARO:3002066
name: CMY-55
namespace: antibiotic_resistance
def: "CMY-55 is a beta-lactamase found in the Enterobacteriaceae family" [PMID:22956023]
is_a: ARO:3000069 ! CMY beta-lactamase

[Term]
id: ARO:3002067
name: CMY-56
namespace: antibiotic_resistance
def: "CMY-56 is a beta-lactamase found in the Enterobacteriaceae family" [PMID:22956023]
is_a: ARO:3000069 ! CMY beta-lactamase

[Term]
id: ARO:3002068
name: CMY-57
namespace: antibiotic_resistance
def: "CMY-57 is a beta-lactamase found in the Enterobacteriaceae family" [PMID:22956023]
is_a: ARO:3000069 ! CMY beta-lactamase

[Term]
id: ARO:3002069
name: CMY-59
namespace: antibiotic_resistance
def: "CMY-59 is a beta-lactamase found in Shigella spp." [PMID:23825726]
is_a: ARO:3000069 ! CMY beta-lactamase

[Term]
id: ARO:3002070
name: CMY-99
namespace: antibiotic_resistance
def: "CMY-99 is a beta-lactamase found in Proteus mirabilis" [PMID:24165184]
is_a: ARO:3000069 ! CMY beta-lactamase

[Term]
id: ARO:3002071
name: CMY-110
namespace: antibiotic_resistance
def: "CMY-110 is a beta-lactamase found in Escherichia coli" [PMID:24709044]
is_a: ARO:3000069 ! CMY beta-lactamase

[Term]
id: ARO:3002072
name: CMY-58
namespace: antibiotic_resistance
def: "CMY-58 is a beta-lactamase. From the Lahey list of CMY beta-lactamases." []
is_a: ARO:3000069 ! CMY beta-lactamase

[Term]
id: ARO:3002073
name: CMY-60
namespace: antibiotic_resistance
def: "CMY-60 is a beta-lactamase. From the Lahey list of CMY beta-lactamases." []
is_a: ARO:3000069 ! CMY beta-lactamase

[Term]
id: ARO:3002074
name: CMY-61
namespace: antibiotic_resistance
def: "CMY-61 is a beta-lactamase. From the Lahey list of CMY beta-lactamases." []
is_a: ARO:3000069 ! CMY beta-lactamase

[Term]
id: ARO:3002075
name: CMY-62
namespace: antibiotic_resistance
def: "CMY-62 is a beta-lactamase. From the Lahey list of CMY beta-lactamases." []
is_a: ARO:3000069 ! CMY beta-lactamase

[Term]
id: ARO:3002076
name: CMY-63
namespace: antibiotic_resistance
def: "CMY-63 is a beta-lactamase. From the Lahey list of CMY beta-lactamases." []
is_a: ARO:3000069 ! CMY beta-lactamase

[Term]
id: ARO:3002077
name: CMY-64
namespace: antibiotic_resistance
def: "CMY-64 is a beta-lactamase. From the Lahey list of CMY beta-lactamases." []
is_a: ARO:3000069 ! CMY beta-lactamase

[Term]
id: ARO:3002078
name: CMY-65
namespace: antibiotic_resistance
def: "CMY-65 is a beta-lactamase. From the Lahey list of CMY beta-lactamases." []
is_a: ARO:3000069 ! CMY beta-lactamase

[Term]
id: ARO:3002079
name: CMY-66
namespace: antibiotic_resistance
def: "CMY-66 is a beta-lactamase. From the Lahey list of CMY beta-lactamases." []
is_a: ARO:3000069 ! CMY beta-lactamase

[Term]
id: ARO:3002080
name: CMY-67
namespace: antibiotic_resistance
def: "CMY-67 is a beta-lactamase. From the Lahey list of CMY beta-lactamases." []
is_a: ARO:3000069 ! CMY beta-lactamase

[Term]
id: ARO:3002081
name: CMY-68
namespace: antibiotic_resistance
def: "CMY-68 is a beta-lactamase. From the Lahey list of CMY beta-lactamases." []
is_a: ARO:3000069 ! CMY beta-lactamase

[Term]
id: ARO:3002082
name: CMY-69
namespace: antibiotic_resistance
def: "CMY-69 is a beta-lactamase. From the Lahey list of CMY beta-lactamases." []
is_a: ARO:3000069 ! CMY beta-lactamase

[Term]
id: ARO:3002083
name: CMY-70
namespace: antibiotic_resistance
def: "CMY-70 is a beta-lactamase. From the Lahey list of CMY beta-lactamases." []
is_a: ARO:3000069 ! CMY beta-lactamase

[Term]
id: ARO:3002084
name: CMY-71
namespace: antibiotic_resistance
def: "CMY-71 is a beta-lactamase. From the Lahey list of CMY beta-lactamases." []
is_a: ARO:3000069 ! CMY beta-lactamase

[Term]
id: ARO:3002085
name: CMY-72
namespace: antibiotic_resistance
def: "CMY-72 is a beta-lactamase. From the Lahey list of CMY beta-lactamases." []
is_a: ARO:3000069 ! CMY beta-lactamase

[Term]
id: ARO:3002086
name: CMY-73
namespace: antibiotic_resistance
def: "CMY-73 is a beta-lactamase. From the Lahey list of CMY beta-lactamases." []
is_a: ARO:3000069 ! CMY beta-lactamase

[Term]
id: ARO:3002087
name: CMY-74
namespace: antibiotic_resistance
def: "CMY-74 is a beta-lactamase. From the Lahey list of CMY beta-lactamases." []
is_a: ARO:3000069 ! CMY beta-lactamase

[Term]
id: ARO:3002088
name: CMY-75
namespace: antibiotic_resistance
def: "CMY-75 is a beta-lactamase. From the Lahey list of CMY beta-lactamases." []
is_a: ARO:3000069 ! CMY beta-lactamase

[Term]
id: ARO:3002089
name: CMY-76
namespace: antibiotic_resistance
def: "CMY-76 is a beta-lactamase. From the Lahey list of CMY beta-lactamases." []
is_a: ARO:3000069 ! CMY beta-lactamase

[Term]
id: ARO:3002090
name: CMY-77
namespace: antibiotic_resistance
def: "CMY-77 is a beta-lactamase. From the Lahey list of CMY beta-lactamases." []
is_a: ARO:3000069 ! CMY beta-lactamase

[Term]
id: ARO:3002091
name: CMY-78
namespace: antibiotic_resistance
def: "CMY-78 is a beta-lactamase. From the Lahey list of CMY beta-lactamases." []
is_a: ARO:3000069 ! CMY beta-lactamase

[Term]
id: ARO:3002092
name: CMY-79
namespace: antibiotic_resistance
def: "CMY-79 is a beta-lactamase. From the Lahey list of CMY beta-lactamases." []
is_a: ARO:3000069 ! CMY beta-lactamase

[Term]
id: ARO:3002093
name: CMY-80
namespace: antibiotic_resistance
def: "CMY-80 is a beta-lactamase. From the Lahey list of CMY beta-lactamases." []
is_a: ARO:3000069 ! CMY beta-lactamase

[Term]
id: ARO:3002094
name: CMY-81
namespace: antibiotic_resistance
def: "CMY-81 is a beta-lactamase. From the Lahey list of CMY beta-lactamases." []
is_a: ARO:3000069 ! CMY beta-lactamase

[Term]
id: ARO:3002095
name: CMY-82
namespace: antibiotic_resistance
def: "CMY-82 is a beta-lactamase. From the Lahey list of CMY beta-lactamases." []
is_a: ARO:3000069 ! CMY beta-lactamase

[Term]
id: ARO:3002096
name: CMY-83
namespace: antibiotic_resistance
def: "CMY-83 is a beta-lactamase. From the Lahey list of CMY beta-lactamases." []
is_a: ARO:3000069 ! CMY beta-lactamase

[Term]
id: ARO:3002097
name: CMY-84
namespace: antibiotic_resistance
def: "CMY-84 is a beta-lactamase. From the Lahey list of CMY beta-lactamases." []
is_a: ARO:3000069 ! CMY beta-lactamase

[Term]
id: ARO:3002098
name: CMY-85
namespace: antibiotic_resistance
def: "CMY-85 is a beta-lactamase. From the Lahey list of CMY beta-lactamases." []
is_a: ARO:3000069 ! CMY beta-lactamase

[Term]
id: ARO:3002099
name: CMY-86
namespace: antibiotic_resistance
def: "CMY-86 is a beta-lactamase. From the Lahey list of CMY beta-lactamases." []
is_a: ARO:3000069 ! CMY beta-lactamase

[Term]
id: ARO:3002100
name: CMY-87
namespace: antibiotic_resistance
def: "CMY-87 is a beta-lactamase. From the Lahey list of CMY beta-lactamases." []
is_a: ARO:3000069 ! CMY beta-lactamase

[Term]
id: ARO:3002101
name: CMY-88
namespace: antibiotic_resistance
def: "CMY-88 is a beta-lactamase. From the Lahey list of CMY beta-lactamases." []
is_a: ARO:3000069 ! CMY beta-lactamase

[Term]
id: ARO:3002102
name: CMY-89
namespace: antibiotic_resistance
def: "CMY-89 is a beta-lactamase. From the Lahey list of CMY beta-lactamases." []
is_a: ARO:3000069 ! CMY beta-lactamase

[Term]
id: ARO:3002103
name: CMY-90
namespace: antibiotic_resistance
def: "CMY-90 is a beta-lactamase. From the Lahey list of CMY beta-lactamases." []
is_a: ARO:3000069 ! CMY beta-lactamase

[Term]
id: ARO:3002104
name: CMY-91
namespace: antibiotic_resistance
def: "CMY-91 is a beta-lactamase. From the Lahey list of CMY beta-lactamases." []
is_a: ARO:3000069 ! CMY beta-lactamase

[Term]
id: ARO:3002105
name: CMY-92
namespace: antibiotic_resistance
def: "CMY-92 is a beta-lactamase. From the Lahey list of CMY beta-lactamases." []
is_a: ARO:3000069 ! CMY beta-lactamase

[Term]
id: ARO:3002106
name: CMY-93
namespace: antibiotic_resistance
def: "CMY-93 is a beta-lactamase. From the Lahey list of CMY beta-lactamases." []
is_a: ARO:3000069 ! CMY beta-lactamase

[Term]
id: ARO:3002107
name: CMY-94
namespace: antibiotic_resistance
def: "CMY-94 is a beta-lactamase. From the Lahey list of CMY beta-lactamases." []
is_a: ARO:3000069 ! CMY beta-lactamase

[Term]
id: ARO:3002108
name: CMY-95
namespace: antibiotic_resistance
def: "CMY-95 is a beta-lactamase. From the Lahey list of CMY beta-lactamases." []
is_a: ARO:3000069 ! CMY beta-lactamase

[Term]
id: ARO:3002109
name: CMY-96
namespace: antibiotic_resistance
def: "CMY-96 is a beta-lactamase. From the Lahey list of CMY beta-lactamases." []
is_a: ARO:3000069 ! CMY beta-lactamase

[Term]
id: ARO:3002110
name: CMY-97
namespace: antibiotic_resistance
def: "CMY-97 is a beta-lactamase. From the Lahey list of CMY beta-lactamases." []
is_a: ARO:3000069 ! CMY beta-lactamase

[Term]
id: ARO:3002111
name: CMY-98
namespace: antibiotic_resistance
def: "CMY-98 is a beta-lactamase. From the Lahey list of CMY beta-lactamases." []
is_a: ARO:3000069 ! CMY beta-lactamase

[Term]
id: ARO:3002112
name: CMY-100
namespace: antibiotic_resistance
def: "CMY-100 is a beta-lactamase. From the Lahey list of CMY beta-lactamases." []
is_a: ARO:3000069 ! CMY beta-lactamase

[Term]
id: ARO:3002113
name: CMY-101
namespace: antibiotic_resistance
def: "CMY-101 is a beta-lactamase. From the Lahey list of CMY beta-lactamases." []
is_a: ARO:3000069 ! CMY beta-lactamase

[Term]
id: ARO:3002114
name: CMY-102
namespace: antibiotic_resistance
def: "CMY-102 is a beta-lactamase. From the Lahey list of CMY beta-lactamases." []
is_a: ARO:3000069 ! CMY beta-lactamase

[Term]
id: ARO:3002115
name: CMY-103
namespace: antibiotic_resistance
def: "CMY-103 is a beta-lactamase. From the Lahey list of CMY beta-lactamases." []
is_a: ARO:3000069 ! CMY beta-lactamase

[Term]
id: ARO:3002116
name: CMY-104
namespace: antibiotic_resistance
def: "CMY-104 is a beta-lactamase. From the Lahey list of CMY beta-lactamases." []
is_a: ARO:3000069 ! CMY beta-lactamase

[Term]
id: ARO:3002117
name: CMY-105
namespace: antibiotic_resistance
def: "CMY-105 is a beta-lactamase. From the Lahey list of CMY beta-lactamases." []
is_a: ARO:3000069 ! CMY beta-lactamase

[Term]
id: ARO:3002118
name: CMY-106
namespace: antibiotic_resistance
def: "CMY-106 is a beta-lactamase. From the Lahey list of CMY beta-lactamases." []
is_a: ARO:3000069 ! CMY beta-lactamase

[Term]
id: ARO:3002119
name: CMY-107
namespace: antibiotic_resistance
def: "CMY-107 is a beta-lactamase. From the Lahey list of CMY beta-lactamases." []
is_a: ARO:3000069 ! CMY beta-lactamase

[Term]
id: ARO:3002120
name: CMY-108
namespace: antibiotic_resistance
def: "CMY-108 is a beta-lactamase present in plasmids of clinical Escherichia coli from humans and companion animals in the upper Midwestern USA . From the Lahey list of CMY beta-lactamases." [PMID:24500191]
is_a: ARO:3000069 ! CMY beta-lactamase

[Term]
id: ARO:3002121
name: CMY-109
namespace: antibiotic_resistance
def: "CMY-109 is a beta-lactamase. From the Lahey list of CMY beta-lactamases." []
is_a: ARO:3000069 ! CMY beta-lactamase

[Term]
id: ARO:3002122
name: CMY-111
namespace: antibiotic_resistance
def: "CMY-111 is a beta-lactamase. From the Lahey list of CMY beta-lactamases." []
is_a: ARO:3000069 ! CMY beta-lactamase

[Term]
id: ARO:3002123
name: CMY-112
namespace: antibiotic_resistance
def: "CMY-112 is a beta-lactamase. From the Lahey list of CMY beta-lactamases." []
is_a: ARO:3000069 ! CMY beta-lactamase

[Term]
id: ARO:3002124
name: CMY-113
namespace: antibiotic_resistance
def: "CMY-113 is a beta-lactamase. From the Lahey list of CMY beta-lactamases." []
is_a: ARO:3000069 ! CMY beta-lactamase

[Term]
id: ARO:3002125
name: CMY-114
namespace: antibiotic_resistance
def: "CMY-114 is a beta-lactamase. From the Lahey list of CMY beta-lactamases." []
is_a: ARO:3000069 ! CMY beta-lactamase

[Term]
id: ARO:3002126
name: CMY-115
namespace: antibiotic_resistance
def: "CMY-115 is a beta-lactamase. From the Lahey list of CMY beta-lactamases." []
is_a: ARO:3000069 ! CMY beta-lactamase

[Term]
id: ARO:3002127
name: CMY-116
namespace: antibiotic_resistance
def: "CMY-116 is a beta-lactamase. From the Lahey list of CMY beta-lactamases." []
is_a: ARO:3000069 ! CMY beta-lactamase

[Term]
id: ARO:3002128
name: CMY-117
namespace: antibiotic_resistance
def: "CMY-117 is a beta-lactamase. From the Lahey list of CMY beta-lactamases." []
is_a: ARO:3000069 ! CMY beta-lactamase

[Term]
id: ARO:3002129
name: CMY-118
namespace: antibiotic_resistance
def: "CMY-118 is a beta-lactamase. From the Lahey list of CMY beta-lactamases." []
is_a: ARO:3000069 ! CMY beta-lactamase

[Term]
id: ARO:3002130
name: CMY-119
namespace: antibiotic_resistance
def: "CMY-119 is a beta-lactamase. From the Lahey list of CMY beta-lactamases." []
is_a: ARO:3000069 ! CMY beta-lactamase

[Term]
id: ARO:3002131
name: CMY-120
namespace: antibiotic_resistance
def: "CMY-120 is a beta-lactamase. From the Lahey list of CMY beta-lactamases." []
is_a: ARO:3000069 ! CMY beta-lactamase

[Term]
id: ARO:3002132
name: DHA-1
namespace: antibiotic_resistance
def: "DHA-1 is a class C beta-lactamase found in Morganella morganii and Salmonella enterica" [PMID:9736562]
is_a: ARO:3000068 ! DHA beta-lactamase

[Term]
id: ARO:3002133
name: DHA-2
namespace: antibiotic_resistance
def: "DHA-2 is a beta-lactamase found in Klebsiella pneumoniae" [PMID:11157909]
is_a: ARO:3000068 ! DHA beta-lactamase

[Term]
id: ARO:3002134
name: DHA-3
namespace: antibiotic_resistance
def: "DHA-3 is a beta-lactamase found in Klebsiella pneumoniae" [PMID:16216104]
is_a: ARO:3000068 ! DHA beta-lactamase

[Term]
id: ARO:3002135
name: DHA-6
namespace: antibiotic_resistance
def: "DHA-6 is a beta-lactamase found in the Enterobacteriaceae family" []
is_a: ARO:3000068 ! DHA beta-lactamase

[Term]
id: ARO:3002136
name: DHA-7
namespace: antibiotic_resistance
def: "DHA-7 is a beta-lactamase found in the Enterobacteriaceae family" []
is_a: ARO:3000068 ! DHA beta-lactamase

[Term]
id: ARO:3002137
name: DHA-4
namespace: antibiotic_resistance
def: "DHA-4 is a beta-lactamase. From the Lahey list of DHA beta-lactamases." []
is_a: ARO:3000068 ! DHA beta-lactamase

[Term]
id: ARO:3002138
name: DHA-5
namespace: antibiotic_resistance
def: "DHA-5 is a beta-lactamase. From the Lahey list of DHA beta-lactamases." []
is_a: ARO:3000068 ! DHA beta-lactamase

[Term]
id: ARO:3002139
name: DHA-8
namespace: antibiotic_resistance
def: "DHA-8 is a beta-lactamase. From the Lahey list of DHA beta-lactamases." []
is_a: ARO:3000068 ! DHA beta-lactamase

[Term]
id: ARO:3002140
name: DHA-9
namespace: antibiotic_resistance
def: "DHA-9 is a beta-lactamase. From the Lahey list of DHA beta-lactamases." []
is_a: ARO:3000068 ! DHA beta-lactamase

[Term]
id: ARO:3002141
name: DHA-10
namespace: antibiotic_resistance
def: "DHA-10 is a beta-lactamase. From the Lahey list of DHA beta-lactamases." []
is_a: ARO:3000068 ! DHA beta-lactamase

[Term]
id: ARO:3002142
name: DHA-11
namespace: antibiotic_resistance
def: "DHA-11 is a beta-lactamase. From the Lahey list of DHA beta-lactamases." []
is_a: ARO:3000068 ! DHA beta-lactamase

[Term]
id: ARO:3002143
name: DHA-12
namespace: antibiotic_resistance
def: "DHA-12 is a beta-lactamase. From the Lahey list of DHA beta-lactamases." []
is_a: ARO:3000068 ! DHA beta-lactamase

[Term]
id: ARO:3002144
name: DHA-13
namespace: antibiotic_resistance
def: "DHA-13 is a beta-lactamase. From the Lahey list of DHA beta-lactamases." []
is_a: ARO:3000068 ! DHA beta-lactamase

[Term]
id: ARO:3002145
name: DHA-14
namespace: antibiotic_resistance
def: "DHA-14 is a beta-lactamase. From the Lahey list of DHA beta-lactamases." []
is_a: ARO:3000068 ! DHA beta-lactamase

[Term]
id: ARO:3002146
name: DHA-15
namespace: antibiotic_resistance
def: "DHA-15 is a beta-lactamase. From the Lahey list of DHA beta-lactamases." []
is_a: ARO:3000068 ! DHA beta-lactamase

[Term]
id: ARO:3002147
name: DHA-16
namespace: antibiotic_resistance
def: "DHA-16 is a beta-lactamase. From the Lahey list of DHA beta-lactamases." []
is_a: ARO:3000068 ! DHA beta-lactamase

[Term]
id: ARO:3002148
name: DHA-17
namespace: antibiotic_resistance
def: "DHA-17 is a beta-lactamase. From the Lahey list of DHA beta-lactamases." []
is_a: ARO:3000068 ! DHA beta-lactamase

[Term]
id: ARO:3002149
name: DHA-18
namespace: antibiotic_resistance
def: "DHA-18 is a beta-lactamase. From the Lahey list of DHA beta-lactamases." []
is_a: ARO:3000068 ! DHA beta-lactamase

[Term]
id: ARO:3002150
name: DHA-19
namespace: antibiotic_resistance
def: "DHA-19 is a beta-lactamase. From the Lahey list of DHA beta-lactamases." []
is_a: ARO:3000068 ! DHA beta-lactamase

[Term]
id: ARO:3002151
name: DHA-20
namespace: antibiotic_resistance
def: "DHA-20 is a beta-lactamase. From the Lahey list of DHA beta-lactamases." []
is_a: ARO:3000068 ! DHA beta-lactamase

[Term]
id: ARO:3002152
name: DHA-21
namespace: antibiotic_resistance
def: "DHA-21 is a beta-lactamase. From the Lahey list of DHA beta-lactamases." []
is_a: ARO:3000068 ! DHA beta-lactamase

[Term]
id: ARO:3002153
name: DHA-22
namespace: antibiotic_resistance
def: "DHA-22 is a beta-lactamase. From the Lahey list of DHA beta-lactamases." []
is_a: ARO:3000068 ! DHA beta-lactamase

[Term]
id: ARO:3002154
name: DHA-23
namespace: antibiotic_resistance
def: "DHA-23 is a beta-lactamase. From the Lahey list of DHA beta-lactamases." []
is_a: ARO:3000068 ! DHA beta-lactamase

[Term]
id: ARO:3002155
name: FOX-1
namespace: antibiotic_resistance
def: "FOX-1 is a beta-lactamase found in Klebsiella pneumoniae" [PMID:7811034]
is_a: ARO:3000067 ! FOX beta-lactamase

[Term]
id: ARO:3002156
name: FOX-2
namespace: antibiotic_resistance
def: "FOX-2 is a beta-lactamase found in Escherichia coli" [PMID:9303413]
is_a: ARO:3000067 ! FOX beta-lactamase

[Term]
id: ARO:3002157
name: FOX-3
namespace: antibiotic_resistance
def: "FOX-3 is a beta-lactamase found in Klebsiella oxytoca" [PMID:9527810]
is_a: ARO:3000067 ! FOX beta-lactamase

[Term]
id: ARO:3002158
name: FOX-4
namespace: antibiotic_resistance
def: "FOX-4 is a beta-lactamase found in Escherichia coli" [PMID:10952615]
is_a: ARO:3000067 ! FOX beta-lactamase

[Term]
id: ARO:3002159
name: FOX-5
namespace: antibiotic_resistance
def: "FOX-5 is a beta-lactamase found in Klebsiella pneumoniae" [PMID:11600376]
is_a: ARO:3000067 ! FOX beta-lactamase
synonym: "FOX-6" EXACT []

[Term]
id: ARO:3002160
name: FOX-7
namespace: antibiotic_resistance
def: "FOX-7 is a beta-lactamase found in Klebsiella pneumoniae" [PMID:24088849]
is_a: ARO:3000067 ! FOX beta-lactamase

[Term]
id: ARO:3002161
name: FOX-8
namespace: antibiotic_resistance
def: "FOX-8 is a beta-lactamase found in the Enterobacteriaceae family" [PMID:22956023]
is_a: ARO:3000067 ! FOX beta-lactamase

[Term]
id: ARO:3002162
name: FOX-10
namespace: antibiotic_resistance
def: "FOX-10 is a beta-lactamase. From the Lahey list of FOX beta-lactamases." []
is_a: ARO:3000067 ! FOX beta-lactamase

[Term]
id: ARO:3002163
name: FOX-9
namespace: antibiotic_resistance
def: "FOX-9 is a beta-lactamase. From the Lahey list of FOX beta-lactamases." []
is_a: ARO:3000067 ! FOX beta-lactamase

[Term]
id: ARO:3002164
name: FOX-11
namespace: antibiotic_resistance
def: "FOX-11 is a beta-lactamase. From the Lahey list of FOX beta-lactamases." []
is_a: ARO:3000067 ! FOX beta-lactamase

[Term]
id: ARO:3002165
name: FOX-12
namespace: antibiotic_resistance
def: "FOX-12 is a beta-lactamase. From the Lahey list of FOX beta-lactamases." []
is_a: ARO:3000067 ! FOX beta-lactamase

[Term]
id: ARO:3002166
name: MIR-1
namespace: antibiotic_resistance
def: "MIR-1 is a beta-lactamase found in Klebsiella pneumoniae" [PMID:1963529]
is_a: ARO:3000058 ! MIR beta-lactamase

[Term]
id: ARO:3002167
name: MIR-4
namespace: antibiotic_resistance
def: "MIR-4 is a beta-lactamase found in Escherichia coli" [PMID:18781358]
is_a: ARO:3000058 ! MIR beta-lactamase

[Term]
id: ARO:3002168
name: MIR-2
namespace: antibiotic_resistance
def: "MIR-2 is a beta-lactamase. From the Lahey list of MIR beta-lactamases." []
is_a: ARO:3000058 ! MIR beta-lactamase

[Term]
id: ARO:3002169
name: MIR-3
namespace: antibiotic_resistance
def: "MIR-3 is a beta-lactamase. From the Lahey list of MIR beta-lactamases." []
is_a: ARO:3000058 ! MIR beta-lactamase

[Term]
id: ARO:3002170
name: MIR-5
namespace: antibiotic_resistance
def: "MIR-5 is a beta-lactamase. From the Lahey list of MIR beta-lactamases." []
is_a: ARO:3000058 ! MIR beta-lactamase

[Term]
id: ARO:3002171
name: MIR-6
namespace: antibiotic_resistance
def: "MIR-6 is a beta-lactamase. From the Lahey list of MIR beta-lactamases." []
is_a: ARO:3000058 ! MIR beta-lactamase

[Term]
id: ARO:3002172
name: MIR-7
namespace: antibiotic_resistance
def: "MIR-7 is a beta-lactamase. From the Lahey list of MIR beta-lactamases." []
is_a: ARO:3000058 ! MIR beta-lactamase

[Term]
id: ARO:3002173
name: MIR-8
namespace: antibiotic_resistance
def: "MIR-8 is a beta-lactamase. From the Lahey list of MIR beta-lactamases." []
is_a: ARO:3000058 ! MIR beta-lactamase

[Term]
id: ARO:3002174
name: MIR-9
namespace: antibiotic_resistance
def: "MIR-9 is a beta-lactamase. From the Lahey list of MIR beta-lactamases." []
is_a: ARO:3000058 ! MIR beta-lactamase

[Term]
id: ARO:3002175
name: MIR-10
namespace: antibiotic_resistance
def: "MIR-10 is a beta-lactamase. From the Lahey list of MIR beta-lactamases." []
is_a: ARO:3000058 ! MIR beta-lactamase

[Term]
id: ARO:3002176
name: MIR-11
namespace: antibiotic_resistance
def: "MIR-11 is a beta-lactamase. From the Lahey list of MIR beta-lactamases." []
is_a: ARO:3000058 ! MIR beta-lactamase

[Term]
id: ARO:3002177
name: MIR-12
namespace: antibiotic_resistance
def: "MIR-12 is a beta-lactamase. From the Lahey list of MIR beta-lactamases." []
is_a: ARO:3000058 ! MIR beta-lactamase

[Term]
id: ARO:3002178
name: MIR-13
namespace: antibiotic_resistance
def: "MIR-13 is a beta-lactamase. From the Lahey list of MIR beta-lactamases." []
is_a: ARO:3000058 ! MIR beta-lactamase

[Term]
id: ARO:3002179
name: MIR-14
namespace: antibiotic_resistance
def: "MIR-14 is a beta-lactamase. From the Lahey list of MIR beta-lactamases." []
is_a: ARO:3000058 ! MIR beta-lactamase

[Term]
id: ARO:3002180
name: MIR-15
namespace: antibiotic_resistance
def: "MIR-15 is a beta-lactamase. From the Lahey list of MIR beta-lactamases." []
is_a: ARO:3000058 ! MIR beta-lactamase

[Term]
id: ARO:3002181
name: MIR-16
namespace: antibiotic_resistance
def: "MIR-16 is a beta-lactamase. From the Lahey list of MIR beta-lactamases." []
is_a: ARO:3000058 ! MIR beta-lactamase

[Term]
id: ARO:3002182
name: MOX-1
namespace: antibiotic_resistance
def: "MOX-1 is a beta-lactamase found in Klebsiella pneumoniae" [PMID:8112596]
is_a: ARO:3000083 ! MOX beta-lactamase

[Term]
id: ARO:3002183
name: MOX-2
namespace: antibiotic_resistance
def: "MOX-2 is a beta-lactamase found in Klebsiella pneumoniae" [PMID:12069985]
is_a: ARO:3000083 ! MOX beta-lactamase

[Term]
id: ARO:3002184
name: MOX-4
namespace: antibiotic_resistance
def: "MOX-4 is a beta-lactamase found in Aeromonas caviae" [PMID:20339022]
is_a: ARO:3000083 ! MOX beta-lactamase

[Term]
id: ARO:3002185
name: MOX-6
namespace: antibiotic_resistance
def: "MOX-6 is a beta-lactamase found in Klebsiella pneumoniae" [PMID:21968366]
is_a: ARO:3000083 ! MOX beta-lactamase

[Term]
id: ARO:3002186
name: MOX-3
namespace: antibiotic_resistance
def: "MOX-3 is a beta-lactamase. From the Lahey list of MOX beta-lactamases." []
is_a: ARO:3000083 ! MOX beta-lactamase

[Term]
id: ARO:3002188
name: MOX-5
namespace: antibiotic_resistance
def: "MOX-5 is a beta-lactamase. From the Lahey list of MOX beta-lactamases." []
is_a: ARO:3000083 ! MOX beta-lactamase

[Term]
id: ARO:3002189
name: MOX-7
namespace: antibiotic_resistance
def: "MOX-7 is a beta-lactamase. From the Lahey list of MOX beta-lactamases." []
is_a: ARO:3000083 ! MOX beta-lactamase

[Term]
id: ARO:3002190
name: MOX-8
namespace: antibiotic_resistance
def: "MOX-8 is a beta-lactamase. From the Lahey list of MOX beta-lactamases." []
is_a: ARO:3000083 ! MOX beta-lactamase

[Term]
id: ARO:3002191
name: MOX-9
namespace: antibiotic_resistance
def: "MOX-9 is a beta-lactamase found in Citrobacter freundii." [PMID:26126492]
is_a: ARO:3000083 ! MOX beta-lactamase
synonym: "OXA-372" EXACT []

[Term]
id: ARO:3002192
name: IMP-1
namespace: antibiotic_resistance
def: "IMP-1 is a beta-lactamase found in Serratia marcescens" [PMID:8141584]
is_a: ARO:3000020 ! IMP beta-lactamase

[Term]
id: ARO:3002193
name: IMP-2
namespace: antibiotic_resistance
def: "IMP-2 is a beta-lactamase found in Acinetobacter baumannii" [PMID:10770756]
is_a: ARO:3000020 ! IMP beta-lactamase

[Term]
id: ARO:3002194
name: IMP-3
namespace: antibiotic_resistance
def: "IMP-3 is a beta-lactamase found in Acinetobacter baumannii" [PMID:10898670]
is_a: ARO:3000020 ! IMP beta-lactamase

[Term]
id: ARO:3002195
name: IMP-4
namespace: antibiotic_resistance
def: "IMP-4 is a beta-lactamase found in Acinetobacter baumannii" [PMID:17284537]
is_a: ARO:3000020 ! IMP beta-lactamase

[Term]
id: ARO:3002196
name: IMP-5
namespace: antibiotic_resistance
def: "IMP-5 is a beta-lactamase found in Acinetobacter baumannii" [PMID:12393197]
is_a: ARO:3000020 ! IMP beta-lactamase

[Term]
id: ARO:3002197
name: IMP-6
namespace: antibiotic_resistance
def: "IMP-6 is a beta-lactamase found in Serratia marcescens" [PMID:11302793]
is_a: ARO:3000020 ! IMP beta-lactamase

[Term]
id: ARO:3002198
name: IMP-7
namespace: antibiotic_resistance
def: "IMP-7 is a beta-lactamase found in Pseudomonas aeruginosa" [PMID:11751148]
is_a: ARO:3000020 ! IMP beta-lactamase

[Term]
id: ARO:3002199
name: IMP-8
namespace: antibiotic_resistance
def: "IMP-8 is a beta-lactamase found in Klebsiella pneumoniae" [PMID:11451699]
is_a: ARO:3000020 ! IMP beta-lactamase
synonym: "IMP-47" EXACT []

[Term]
id: ARO:3002200
name: IMP-9
namespace: antibiotic_resistance
def: "IMP-9 is a beta-lactamase found in Pseudomonas aeruginosa" [PMID:16377710]
is_a: ARO:3000020 ! IMP beta-lactamase

[Term]
id: ARO:3002201
name: IMP-10
namespace: antibiotic_resistance
def: "IMP-10 is a beta-lactamase found in Pseudomonas aeruginosa" [PMID:12019129]
is_a: ARO:3000020 ! IMP beta-lactamase

[Term]
id: ARO:3002202
name: IMP-11
namespace: antibiotic_resistance
def: "IMP-11 is a beta-lactamase found in Pseudomonas and Acinetobacter spp." [PMID:21707466]
is_a: ARO:3000020 ! IMP beta-lactamase

[Term]
id: ARO:3002203
name: IMP-12
namespace: antibiotic_resistance
def: "IMP-12 is a beta-lactamase found in Pseudomonas putida" [PMID:12709317]
is_a: ARO:3000020 ! IMP beta-lactamase

[Term]
id: ARO:3002204
name: IMP-13
namespace: antibiotic_resistance
def: "IMP-13 is a beta-lactamase found in Pseudomonas aeruginosa" [PMID:12951335]
is_a: ARO:3000020 ! IMP beta-lactamase

[Term]
id: ARO:3002205
name: IMP-14
namespace: antibiotic_resistance
def: "IMP-14 is a beta-lactamase found in Pseudomonas and Acinetobacter spp." [PMID:21707466]
is_a: ARO:3000020 ! IMP beta-lactamase

[Term]
id: ARO:3002206
name: IMP-15
namespace: antibiotic_resistance
def: "IMP-15 is a beta-lactamase found in Pseudomonas aeruginosa" [PMID:18362195]
is_a: ARO:3000020 ! IMP beta-lactamase

[Term]
id: ARO:3002207
name: IMP-16
namespace: antibiotic_resistance
def: "IMP-16 is a beta-lactamase found in Pseudomonas aeruginosa" [PMID:15561846]
is_a: ARO:3000020 ! IMP beta-lactamase

[Term]
id: ARO:3002208
name: IMP-17
namespace: antibiotic_resistance
def: "IMP-17 is a beta-lactamase. From the Lahey list of IMP beta-lactamases." []
is_a: ARO:3000020 ! IMP beta-lactamase

[Term]
id: ARO:3002209
name: IMP-18
namespace: antibiotic_resistance
def: "IMP-18 is a beta-lactamase found in Pseudomonas aeruginosa" [PMID:16723605]
is_a: ARO:3000020 ! IMP beta-lactamase

[Term]
id: ARO:3002210
name: IMP-19
namespace: antibiotic_resistance
def: "IMP-19 is a beta-lactamase found in Aeromonas caviae" [PMID:7938180]
is_a: ARO:3000020 ! IMP beta-lactamase

[Term]
id: ARO:3002211
name: IMP-20
namespace: antibiotic_resistance
def: "IMP-20 is a beta-lactamase found in Pseudomonas and Acinetobacter spp." [PMID:21707466]
is_a: ARO:3000020 ! IMP beta-lactamase

[Term]
id: ARO:3002212
name: IMP-21
namespace: antibiotic_resistance
def: "IMP-21 is a beta-lactamase found in Pseudomonas and Acinetobacter spp." [PMID:21707466]
is_a: ARO:3000020 ! IMP beta-lactamase

[Term]
id: ARO:3002213
name: IMP-22
namespace: antibiotic_resistance
def: "IMP-22 is a beta-lactamase found in Pseudomonas spp." [PMID:19270313]
is_a: ARO:3000020 ! IMP beta-lactamase

[Term]
id: ARO:3002214
name: IMP-23
namespace: antibiotic_resistance
def: "IMP-23 is a beta-lactamase. From the Lahey list of IMP beta-lactamases." []
is_a: ARO:3000020 ! IMP beta-lactamase

[Term]
id: ARO:3002215
name: IMP-24
namespace: antibiotic_resistance
def: "IMP-24 is a beta-lactamase found in Pseudomonas aeruginosa" [PMID:18804966]
is_a: ARO:3000020 ! IMP beta-lactamase

[Term]
id: ARO:3002216
name: IMP-25
namespace: antibiotic_resistance
def: "IMP-25 is a beta-lactamase found in Serratia marcescens" [PMID:23006757]
is_a: ARO:3000020 ! IMP beta-lactamase

[Term]
id: ARO:3002217
name: IMP-26
namespace: antibiotic_resistance
def: "IMP-26 is a beta-lactamase found in Pseudomonas aeruginosa" [PMID:20463166]
is_a: ARO:3000020 ! IMP beta-lactamase

[Term]
id: ARO:3002218
name: IMP-27
namespace: antibiotic_resistance
def: "IMP-27 is a beta-lactamase. From the Lahey list of IMP beta-lactamases." []
is_a: ARO:3000020 ! IMP beta-lactamase

[Term]
id: ARO:3002219
name: IMP-28
namespace: antibiotic_resistance
def: "IMP-28 is a beta-lactamase found in Klebsiella oxytoca" [PMID:22668859]
is_a: ARO:3000020 ! IMP beta-lactamase

[Term]
id: ARO:3002220
name: IMP-29
namespace: antibiotic_resistance
def: "IMP-29 is a beta-lactamase found in Pseudomonas aeruginosa" [PMID:22290960]
is_a: ARO:3000020 ! IMP beta-lactamase

[Term]
id: ARO:3002221
name: IMP-30
namespace: antibiotic_resistance
def: "IMP-30 is a beta-lactamase found in Pseudomonas aeruginosa" [PMID:23836186]
is_a: ARO:3000020 ! IMP beta-lactamase

[Term]
id: ARO:3002222
name: IMP-31
namespace: antibiotic_resistance
def: "IMP-31 is a beta-lactamase. From the Lahey list of IMP beta-lactamases." []
is_a: ARO:3000020 ! IMP beta-lactamase

[Term]
id: ARO:3002223
name: IMP-32
namespace: antibiotic_resistance
def: "IMP-32 is a beta-lactamase. From the Lahey list of IMP beta-lactamases." []
is_a: ARO:3000020 ! IMP beta-lactamase

[Term]
id: ARO:3002224
name: IMP-33
namespace: antibiotic_resistance
def: "IMP-33 is a beta-lactamase found in Pseudomonas aeruginosa" [PMID:24041889]
is_a: ARO:3000020 ! IMP beta-lactamase

[Term]
id: ARO:3002225
name: IMP-34
namespace: antibiotic_resistance
def: "IMP-34 is a beta-lactamase found in Klebsiella spp." [PMID:23541689]
is_a: ARO:3000020 ! IMP beta-lactamase

[Term]
id: ARO:3002226
name: IMP-35
namespace: antibiotic_resistance
def: "IMP-35 is a beta-lactamase found in Pseudomonas aeruginosa" [PMID:23341129]
is_a: ARO:3000020 ! IMP beta-lactamase

[Term]
id: ARO:3002227
name: IMP-36
namespace: antibiotic_resistance
def: "IMP-36 is a beta-lactamase. From the Lahey list of IMP beta-lactamases." []
is_a: ARO:3000020 ! IMP beta-lactamase

[Term]
id: ARO:3002228
name: IMP-37
namespace: antibiotic_resistance
def: "IMP-37 is a beta-lactamase. From the Lahey list of IMP beta-lactamases." []
is_a: ARO:3000020 ! IMP beta-lactamase

[Term]
id: ARO:3002229
name: IMP-38
namespace: antibiotic_resistance
def: "IMP-38 is a beta-lactamase. From the Lahey list of IMP beta-lactamases." []
is_a: ARO:3000020 ! IMP beta-lactamase

[Term]
id: ARO:3002230
name: IMP-39
namespace: antibiotic_resistance
def: "IMP-39 is a beta-lactamase. From the Lahey list of IMP beta-lactamases." []
is_a: ARO:3000020 ! IMP beta-lactamase

[Term]
id: ARO:3002231
name: IMP-40
namespace: antibiotic_resistance
def: "IMP-40 is a beta-lactamase found in Pseudomonas and Acinetobacter spp." [PMID:23536409]
is_a: ARO:3000020 ! IMP beta-lactamase

[Term]
id: ARO:3002232
name: IMP-41
namespace: antibiotic_resistance
def: "IMP-41 is a beta-lactamase found in Pseudomonas and Acinetobacter spp." [PMID:23536409]
is_a: ARO:3000020 ! IMP beta-lactamase

[Term]
id: ARO:3002233
name: IMP-42
namespace: antibiotic_resistance
def: "IMP-42 is a beta-lactamase found in Pseudomonas and Acinetobacter spp." [PMID:23536409]
is_a: ARO:3000020 ! IMP beta-lactamase

[Term]
id: ARO:3002234
name: IMP-43
namespace: antibiotic_resistance
def: "IMP-43 is a beta-lactamase found in Pseudomonas aeruginosa" [PMID:23836174]
is_a: ARO:3000020 ! IMP beta-lactamase

[Term]
id: ARO:3002235
name: IMP-44
namespace: antibiotic_resistance
def: "IMP-44 is a beta-lactamase found in Pseudomonas aeruginosa" [PMID:23836174]
is_a: ARO:3000020 ! IMP beta-lactamase

[Term]
id: ARO:3002236
name: IMP-45
namespace: antibiotic_resistance
def: "IMP-45 is a beta-lactamase found in Pseudomonas aeruginosa" [PMID:24777897]
is_a: ARO:3000020 ! IMP beta-lactamase

[Term]
id: ARO:3002237
name: IMP-46
namespace: antibiotic_resistance
def: "IMP-46 is a beta-lactamase. From the Lahey list of IMP beta-lactamases." []
is_a: ARO:3000020 ! IMP beta-lactamase

[Term]
id: ARO:3002239
name: IMP-48
namespace: antibiotic_resistance
def: "IMP-48 is a beta-lactamase. From the Lahey list of IMP beta-lactamases." []
is_a: ARO:3000020 ! IMP beta-lactamase

[Term]
id: ARO:3002240
name: CARB-1
namespace: antibiotic_resistance
def: "CARB-1 is a beta-lactamase found in Pseudomonas aeruginosa" [PMID:11959558]
is_a: ARO:3000091 ! CARB beta-lactamase
synonym: "PSE-4, BlaP1a" EXACT []

[Term]
id: ARO:3002241
name: CARB-2
namespace: antibiotic_resistance
def: "CARB-2 is a beta-lactamase found in Pseudomonas aeruginosa" [PMID:1804019]
is_a: ARO:3000091 ! CARB beta-lactamase
synonym: "PSE-1, BlaP1b, PSE-3" EXACT []

[Term]
id: ARO:3002242
name: CARB-3
namespace: antibiotic_resistance
def: "CARB-3 is a beta-lactamase found in Pseudomonas aeruginosa" [PMID:1650733]
is_a: ARO:3000091 ! CARB beta-lactamase

[Term]
id: ARO:3002243
name: CARB-4
namespace: antibiotic_resistance
def: "CARB-4 is a beta-lactamase found in Pseudomonas aeruginosa" [PMID:9687391]
is_a: ARO:3000091 ! CARB beta-lactamase
synonym: "BlaP3" EXACT []

[Term]
id: ARO:3002244
name: CARB-5
namespace: antibiotic_resistance
def: "CARB-5 is a beta-lactamase found in Acinetobacter calcoaceticus" [PMID:10722515]
is_a: ARO:3000091 ! CARB beta-lactamase
synonym: "BlaRTG-2" EXACT []

[Term]
id: ARO:3002245
name: CARB-6
namespace: antibiotic_resistance
def: "CARB-6 is a beta-lactamase found in Vibrio cholerae" [PMID:9925522]
is_a: ARO:3000091 ! CARB beta-lactamase

[Term]
id: ARO:3002246
name: CARB-7
namespace: antibiotic_resistance
def: "CARB-7 is a beta-lactamase found in Vibrio cholerae." [PMID:12069969]
is_a: ARO:3000091 ! CARB beta-lactamase
synonym: "CARB-11, PSE-5" EXACT []

[Term]
id: ARO:3002247
name: CARB-8
namespace: antibiotic_resistance
def: "CARB-8 is a beta-lactamase found in Oligella urethralis" [PMID:12709319]
is_a: ARO:3000091 ! CARB beta-lactamase
synonym: "BlaRTG-3" EXACT []

[Term]
id: ARO:3002248
name: CARB-9
namespace: antibiotic_resistance
def: "CARB-9 is a beta-lactamase found in Vibrio cholerae" [PMID:15388476]
is_a: ARO:3000091 ! CARB beta-lactamase

[Term]
id: ARO:3002249
name: CARB-10
namespace: antibiotic_resistance
def: "CARB-10 is a beta-lactamase found in Acinetobacter baumannii" [PMID:19380596]
is_a: ARO:3000091 ! CARB beta-lactamase
synonym: "BlaRTG-4" EXACT []

[Term]
id: ARO:3002250
name: CARB-12
namespace: antibiotic_resistance
def: "CARB-12 is a beta-lactamase. From the Lahey list of IMP beta-lactamases." []
is_a: ARO:3000091 ! CARB beta-lactamase
synonym: "BlaP, BlaRTG-1" EXACT []

[Term]
id: ARO:3002251
name: CARB-13
namespace: antibiotic_resistance
def: "CARB-13 is a beta-lactamase. From the Lahey list of IMP beta-lactamases." []
is_a: ARO:3000091 ! CARB beta-lactamase

[Term]
id: ARO:3002252
name: CARB-14
namespace: antibiotic_resistance
def: "CARB-14 is a beta-lactamase found in Acinetobacter baumannii" [PMID:22633451]
is_a: ARO:3000091 ! CARB beta-lactamase
synonym: "BlaRTG-5" EXACT []

[Term]
id: ARO:3002253
name: CARB-15
namespace: antibiotic_resistance
def: "CARB-15 is a beta-lactamase. From the Lahey list of IMP beta-lactamases." []
is_a: ARO:3000091 ! CARB beta-lactamase

[Term]
id: ARO:3002254
name: CARB-17
namespace: antibiotic_resistance
def: "CARB-17 is a beta-lactamase. From the Lahey list of IMP beta-lactamases." []
is_a: ARO:3000091 ! CARB beta-lactamase

[Term]
id: ARO:3002255
name: CARB-16
namespace: antibiotic_resistance
def: "CARB-16 is a beta-lactamase. From the Lahey list of IMP beta-lactamases." []
is_a: ARO:3000091 ! CARB beta-lactamase
synonym: "BlaRTG-6" EXACT []

[Term]
id: ARO:3002256
name: IND-1
namespace: antibiotic_resistance
def: "IND-1 is a beta-lactamase found in Chryseobacterium indologenes" [PMID:10077836]
is_a: ARO:3000060 ! IND beta-lactamase

[Term]
id: ARO:3002257
name: IND-2
namespace: antibiotic_resistance
def: "IND-2 is a beta-lactamase found in Chryseobacterium indologenes" [PMID:11036018]
is_a: ARO:3000060 ! IND beta-lactamase

[Term]
id: ARO:3002258
name: IND-2a
namespace: antibiotic_resistance
def: "IND-2a is a beta-lactamase found in Chryseobacterium indologenes" [PMID:11036018]
is_a: ARO:3000060 ! IND beta-lactamase
synonym: "IND-13" EXACT []

[Term]
id: ARO:3002259
name: IND-3
namespace: antibiotic_resistance
def: "IND-3 is a beta-lactamase found in Chryseobacterium indologenes" [PMID:11036018]
is_a: ARO:3000060 ! IND beta-lactamase

[Term]
id: ARO:3002260
name: IND-4
namespace: antibiotic_resistance
def: "IND-4 is a beta-lactamase found in Chryseobacterium indologenes" [PMID:11036018]
is_a: ARO:3000060 ! IND beta-lactamase

[Term]
id: ARO:3002261
name: IND-5
namespace: antibiotic_resistance
def: "IND-5 is a beta-lactamase found in Chryseobacterium indologenes" [PMID:17470648]
is_a: ARO:3000060 ! IND beta-lactamase

[Term]
id: ARO:3002262
name: IND-6
namespace: antibiotic_resistance
def: "IND-6 is a beta-lactamase found in Chryseobacterium indologenes" [PMID:19651915]
is_a: ARO:3000060 ! IND beta-lactamase

[Term]
id: ARO:3002263
name: IND-7
namespace: antibiotic_resistance
def: "IND-7 is a beta-lactamase found in Chryseobacterium indologenes" [PMID:20305272]
is_a: ARO:3000060 ! IND beta-lactamase

[Term]
id: ARO:3002264
name: IND-8
namespace: antibiotic_resistance
def: "IND-8 is a beta-lactamase found in Escherichia coli" [PMID:3876328]
is_a: ARO:3000060 ! IND beta-lactamase

[Term]
id: ARO:3002265
name: IND-9
namespace: antibiotic_resistance
def: "IND-9 is a beta-lactamase found in Escherichia coli" [PMID:3876328]
is_a: ARO:3000060 ! IND beta-lactamase

[Term]
id: ARO:3002266
name: IND-10
namespace: antibiotic_resistance
def: "IND-10 is a beta-lactamase found in Escherichia coli" [PMID:3876328]
is_a: ARO:3000060 ! IND beta-lactamase

[Term]
id: ARO:3002267
name: IND-11
namespace: antibiotic_resistance
def: "IND-11 is a beta-lactamase found in Escherichia coli" [PMID:3876328]
is_a: ARO:3000060 ! IND beta-lactamase

[Term]
id: ARO:3002268
name: IND-12
namespace: antibiotic_resistance
def: "IND-12 is a beta-lactamase found in Escherichia coli" [PMID:3876328]
is_a: ARO:3000060 ! IND beta-lactamase

[Term]
id: ARO:3002269
name: IND-14
namespace: antibiotic_resistance
def: "IND-14 is a beta-lactamase found in Escherichia coli" [PMID:3876328]
is_a: ARO:3000060 ! IND beta-lactamase

[Term]
id: ARO:3002270
name: IND-15
namespace: antibiotic_resistance
def: "IND-15 is a beta-lactamase found in Escherichia coli" [PMID:3876328]
is_a: ARO:3000060 ! IND beta-lactamase

[Term]
id: ARO:3002271
name: VIM-1
namespace: antibiotic_resistance
def: "VIM-1 is a beta-lactamase found in Pseudomonas spp." [PMID:18804966]
is_a: ARO:3000021 ! VIM beta-lactamase

[Term]
id: ARO:3002272
name: VIM-2
namespace: antibiotic_resistance
def: "VIM-2 is a beta-lactamase found in Pseudomonas spp." [PMID:18804966]
is_a: ARO:3000021 ! VIM beta-lactamase
xref: PDB:1KO2

[Term]
id: ARO:3002273
name: VIM-3
namespace: antibiotic_resistance
def: "VIM-3 is a beta-lactamase found in Pseudomonas spp." [PMID:11451678]
is_a: ARO:3000021 ! VIM beta-lactamase

[Term]
id: ARO:3002274
name: VIM-4
namespace: antibiotic_resistance
def: "VIM-4 is a beta-lactamase found in Pseudomonas aeruginosa" [PMID:12435718]
is_a: ARO:3000021 ! VIM beta-lactamase

[Term]
id: ARO:3002275
name: VIM-5
namespace: antibiotic_resistance
def: "VIM-5 is a beta-lactamase found in Pseudomonas aeruginosa" [PMID:15190017]
is_a: ARO:3000021 ! VIM beta-lactamase

[Term]
id: ARO:3002276
name: VIM-6
namespace: antibiotic_resistance
def: "VIM-6 is a beta-lactamase found in Pseudomonas spp." [PMID:15155248]
is_a: ARO:3000021 ! VIM beta-lactamase

[Term]
id: ARO:3002277
name: VIM-7
namespace: antibiotic_resistance
def: "VIM-7 is a beta-lactamase found in Pseudomonas aeruginosa" [PMID:14693560]
is_a: ARO:3000021 ! VIM beta-lactamase

[Term]
id: ARO:3002278
name: VIM-8
namespace: antibiotic_resistance
def: "VIM-8 is a beta-lactamase found in Pseudomonas aeruginosa" [PMID:15528701]
is_a: ARO:3000021 ! VIM beta-lactamase

[Term]
id: ARO:3002279
name: VIM-9
namespace: antibiotic_resistance
def: "VIM-9 is a beta-lactamase found in Pseudomonas spp." [PMID:18819973]
is_a: ARO:3000021 ! VIM beta-lactamase

[Term]
id: ARO:3002280
name: VIM-10
namespace: antibiotic_resistance
def: "VIM-10 is a beta-lactamase found in Pseudomonas spp." [PMID:18819973]
is_a: ARO:3000021 ! VIM beta-lactamase

[Term]
id: ARO:3002281
name: VIM-11
namespace: antibiotic_resistance
def: "VIM-11 is a beta-lactamase found in Pseudomonas aeruginosa" [PMID:15616342]
is_a: ARO:3000021 ! VIM beta-lactamase

[Term]
id: ARO:3002282
name: VIM-12
namespace: antibiotic_resistance
def: "VIM-12 is a beta-lactamase found in Klebsiella pneumoniae" [PMID:16304191]
is_a: ARO:3000021 ! VIM beta-lactamase

[Term]
id: ARO:3002283
name: VIM-13
namespace: antibiotic_resistance
def: "VIM-13 is a beta-lactamase found in Pseudomonas aeruginosa" [PMID:18644957]
is_a: ARO:3000021 ! VIM beta-lactamase

[Term]
id: ARO:3002284
name: VIM-14
namespace: antibiotic_resistance
def: "VIM-14 is a beta-lactamase found in Pseudomonas aeruginosa" [PMID:21521413]
is_a: ARO:3000021 ! VIM beta-lactamase

[Term]
id: ARO:3002285
name: VIM-15
namespace: antibiotic_resistance
def: "VIM-15 is a beta-lactamase found in Pseudomonas aeruginosa" [PMID:18519714]
is_a: ARO:3000021 ! VIM beta-lactamase

[Term]
id: ARO:3002286
name: VIM-16
namespace: antibiotic_resistance
def: "VIM-16 is a beta-lactamase found in Pseudomonas aeruginosa" [PMID:18519714]
is_a: ARO:3000021 ! VIM beta-lactamase

[Term]
id: ARO:3002287
name: VIM-17
namespace: antibiotic_resistance
def: "VIM-17 is a beta-lactamase found in Pseudomonas aeruginosa" [PMID:19164147]
is_a: ARO:3000021 ! VIM beta-lactamase

[Term]
id: ARO:3002288
name: VIM-18
namespace: antibiotic_resistance
def: "VIM-18 is a beta-lactamase found in Pseudomonas aeruginosa" [PMID:19114677]
is_a: ARO:3000021 ! VIM beta-lactamase

[Term]
id: ARO:3002289
name: VIM-19
namespace: antibiotic_resistance
def: "VIM-19 is a beta-lactamase found in the Enterobacteriaceae family" [PMID:19917750]
is_a: ARO:3000021 ! VIM beta-lactamase

[Term]
id: ARO:3002290
name: VIM-20
namespace: antibiotic_resistance
def: "VIM-20 is a beta-lactamase. From the Lahey list of VIM beta-lactamases." []
is_a: ARO:3000021 ! VIM beta-lactamase

[Term]
id: ARO:3002291
name: VIM-21
namespace: antibiotic_resistance
def: "VIM-21 is a beta-lactamase. From the Lahey list of VIM beta-lactamases." []
is_a: ARO:3000021 ! VIM beta-lactamase

[Term]
id: ARO:3002292
name: VIM-22
namespace: antibiotic_resistance
def: "VIM-22 is a beta-lactamase. From the Lahey list of VIM beta-lactamases." []
is_a: ARO:3000021 ! VIM beta-lactamase

[Term]
id: ARO:3002293
name: VIM-23
namespace: antibiotic_resistance
def: "VIM-23 is a beta-lactamase found in Enterobacter cloacae" [PMID:20961909]
is_a: ARO:3000021 ! VIM beta-lactamase

[Term]
id: ARO:3002294
name: VIM-24
namespace: antibiotic_resistance
def: "VIM-24 is a beta-lactamase found in Klebsiella pneumoniae" [PMID:21282438]
is_a: ARO:3000021 ! VIM beta-lactamase

[Term]
id: ARO:3002295
name: VIM-25
namespace: antibiotic_resistance
def: "VIM-25 is a beta-lactamase. From the Lahey list of VIM beta-lactamases." []
is_a: ARO:3000021 ! VIM beta-lactamase

[Term]
id: ARO:3002296
name: VIM-26
namespace: antibiotic_resistance
def: "VIM-26 is a beta-lactamase. From the Lahey list of VIM beta-lactamases." []
is_a: ARO:3000021 ! VIM beta-lactamase

[Term]
id: ARO:3002297
name: VIM-27
namespace: antibiotic_resistance
def: "VIM-27 is a beta-lactamase found in Klebsiella pneumoniae" [PMID:21518835]
is_a: ARO:3000021 ! VIM beta-lactamase

[Term]
id: ARO:3002298
name: VIM-28
namespace: antibiotic_resistance
def: "VIM-28 is a beta-lactamase. From the Lahey list of VIM beta-lactamases." []
is_a: ARO:3000021 ! VIM beta-lactamase

[Term]
id: ARO:3002299
name: VIM-29
namespace: antibiotic_resistance
def: "VIM-29 is a beta-lactamase found in the Enterobacteriaceae family" [PMID:23954421]
is_a: ARO:3000021 ! VIM beta-lactamase

[Term]
id: ARO:3002300
name: VIM-30
namespace: antibiotic_resistance
def: "VIM-30 is a beta-lactamase found in the Enterobacteriaceae family" [PMID:23658259]
is_a: ARO:3000021 ! VIM beta-lactamase

[Term]
id: ARO:3002301
name: VIM-31
namespace: antibiotic_resistance
def: "VIM-31 is a beta-lactamase found in Enterobacter cloacae" [PMID:22391550]
is_a: ARO:3000021 ! VIM beta-lactamase

[Term]
id: ARO:3002302
name: VIM-32
namespace: antibiotic_resistance
def: "VIM-32 is a beta-lactamase. From the Lahey list of VIM beta-lactamases." []
is_a: ARO:3000021 ! VIM beta-lactamase

[Term]
id: ARO:3002303
name: VIM-33
namespace: antibiotic_resistance
def: "VIM-33 is a beta-lactamase found in Klebsiella pneumoniae" [PMID:23070171]
is_a: ARO:3000021 ! VIM beta-lactamase

[Term]
id: ARO:3002304
name: VIM-34
namespace: antibiotic_resistance
def: "VIM-34 is a beta-lactamase found in Klebsiella pneumoniae" [PMID:23934739]
is_a: ARO:3000021 ! VIM beta-lactamase

[Term]
id: ARO:3002305
name: VIM-35
namespace: antibiotic_resistance
def: "VIM-35 is a beta-lactamase. From the Lahey list of VIM beta-lactamases." []
is_a: ARO:3000021 ! VIM beta-lactamase

[Term]
id: ARO:3002306
name: VIM-36
namespace: antibiotic_resistance
def: "VIM-36 is a beta-lactamase found in Pseudomonas aeruginosa" [PMID:24603963]
is_a: ARO:3000021 ! VIM beta-lactamase

[Term]
id: ARO:3002307
name: VIM-37
namespace: antibiotic_resistance
def: "VIM-37 is a beta-lactamase found in Pseudomonas aeruginosa" [PMID:24603963]
is_a: ARO:3000021 ! VIM beta-lactamase

[Term]
id: ARO:3002308
name: VIM-38
namespace: antibiotic_resistance
def: "VIM-38 is a beta-lactamase found in Pseudomonas aeruginosa" [PMID:24428980]
is_a: ARO:3000021 ! VIM beta-lactamase

[Term]
id: ARO:3002309
name: VIM-39
namespace: antibiotic_resistance
def: "VIM-39 is a beta-lactamase. From the Lahey list of VIM beta-lactamases." []
is_a: ARO:3000021 ! VIM beta-lactamase

[Term]
id: ARO:3002310
name: VIM-40
namespace: antibiotic_resistance
def: "VIM-40 is a beta-lactamase. From the Lahey list of VIM beta-lactamases." []
is_a: ARO:3000021 ! VIM beta-lactamase

[Term]
id: ARO:3002311
name: VIM-41
namespace: antibiotic_resistance
def: "VIM-41 is a beta-lactamase. From the Lahey list of VIM beta-lactamases." []
is_a: ARO:3000021 ! VIM beta-lactamase

[Term]
id: ARO:3002312
name: KPC-2
namespace: antibiotic_resistance
def: "KPC-2 is a beta-lactamase found in Klebsiella pneumoniae and Pseudomonas aeruginosa." [PMID:12615876, PMID:17261621]
is_a: ARO:3000059 ! KPC beta-lactamase
synonym: "KPC-1" EXACT []
xref: PDB:2OV5

[Term]
id: ARO:3002313
name: KPC-3
namespace: antibiotic_resistance
def: "KPC-3 is a beta-lactamase found in Klebsiella pneumoniae" [PMID:19015357]
is_a: ARO:3000059 ! KPC beta-lactamase

[Term]
id: ARO:3002314
name: KPC-4
namespace: antibiotic_resistance
def: "KPC-4 is a beta-lactamase found in Klebsiella pneumoniae" [PMID:19015357]
is_a: ARO:3000059 ! KPC beta-lactamase

[Term]
id: ARO:3002315
name: KPC-5
namespace: antibiotic_resistance
def: "KPC-5 is a beta-lactamase found in Klebsiella pneumoniae and Pseudomonas aeruginosa." [PMID:19015357]
is_a: ARO:3000059 ! KPC beta-lactamase

[Term]
id: ARO:3002316
name: KPC-6
namespace: antibiotic_resistance
def: "KPC-6 is a beta-lactamase found in Klebsiella pneumoniae" [PMID:22908150]
is_a: ARO:3000059 ! KPC beta-lactamase

[Term]
id: ARO:3002317
name: KPC-7
namespace: antibiotic_resistance
def: "KPC-7 is a beta-lactamase found in Klebsiella pneumoniae" [PMID:19036932]
is_a: ARO:3000059 ! KPC beta-lactamase

[Term]
id: ARO:3002318
name: KPC-8
namespace: antibiotic_resistance
def: "KPC-8 is a beta-lactamase found in Klebsiella pneumoniae" [PMID:20334553]
is_a: ARO:3000059 ! KPC beta-lactamase

[Term]
id: ARO:3002319
name: KPC-9
namespace: antibiotic_resistance
def: "KPC-9 is a beta-lactamase found in Klebsiella pneumoniae" [PMID:22964247]
is_a: ARO:3000059 ! KPC beta-lactamase

[Term]
id: ARO:3002320
name: KPC-10
namespace: antibiotic_resistance
def: "KPC-10 is a beta-lactamase found in Klebsiella pneumoniae" [PMID:20038618]
is_a: ARO:3000059 ! KPC beta-lactamase

[Term]
id: ARO:3002321
name: KPC-11
namespace: antibiotic_resistance
def: "KPC-11 is a beta-lactamase found in Klebsiella pneumoniae" [PMID:22322349]
is_a: ARO:3000059 ! KPC beta-lactamase

[Term]
id: ARO:3002322
name: KPC-12
namespace: antibiotic_resistance
def: "KPC-12 is a beta-lactamase. From the Lahey list of KPC beta-lactamases." []
is_a: ARO:3000059 ! KPC beta-lactamase

[Term]
id: ARO:3002323
name: KPC-13
namespace: antibiotic_resistance
def: "KPC-13 is a beta-lactamase. From the Lahey list of KPC beta-lactamases." []
is_a: ARO:3000059 ! KPC beta-lactamase

[Term]
id: ARO:3002324
name: KPC-14
namespace: antibiotic_resistance
def: "KPC-14 is a beta-lactamase. From the Lahey list of KPC beta-lactamases." []
is_a: ARO:3000059 ! KPC beta-lactamase

[Term]
id: ARO:3002325
name: KPC-15
namespace: antibiotic_resistance
def: "KPC-15 is a beta-lactamase. From the Lahey list of KPC beta-lactamases." []
is_a: ARO:3000059 ! KPC beta-lactamase

[Term]
id: ARO:3002326
name: KPC-16
namespace: antibiotic_resistance
def: "KPC-16 is a beta-lactamase. From the Lahey list of KPC beta-lactamases." []
is_a: ARO:3000059 ! KPC beta-lactamase

[Term]
id: ARO:3002327
name: KPC-17
namespace: antibiotic_resistance
def: "KPC-17 is a beta-lactamase. From the Lahey list of KPC beta-lactamases." []
is_a: ARO:3000059 ! KPC beta-lactamase

[Term]
id: ARO:3002328
name: KPC-18
namespace: antibiotic_resistance
def: "KPC-18 is a beta-lactamase. From the Lahey list of KPC beta-lactamases." []
is_a: ARO:3000059 ! KPC beta-lactamase

[Term]
id: ARO:3002329
name: KPC-19
namespace: antibiotic_resistance
def: "KPC-19 is a beta-lactamase. From the Lahey list of KPC beta-lactamases." []
is_a: ARO:3000059 ! KPC beta-lactamase

[Term]
id: ARO:3002330
name: GES-1
namespace: antibiotic_resistance
def: "GES-1 is a beta-lactamase found in Klebsiella pneumoniae" [PMID:10681329]
is_a: ARO:3000066 ! GES beta-lactamase

[Term]
id: ARO:3002331
name: GES-2
namespace: antibiotic_resistance
def: "GES-2 is a beta-lactamase found in Pseudomonas aeruginosa" [PMID:11502535]
is_a: ARO:3000066 ! GES beta-lactamase

[Term]
id: ARO:3002332
name: GES-3
namespace: antibiotic_resistance
def: "GES-3 is a beta-lactamase found in Klebsiella pneumoniae" [PMID:15155185]
is_a: ARO:3000066 ! GES beta-lactamase

[Term]
id: ARO:3002333
name: GES-4
namespace: antibiotic_resistance
def: "GES-4 is a beta-lactamase found in Klebsiella pneumoniae" [PMID:15273099]
is_a: ARO:3000066 ! GES beta-lactamase

[Term]
id: ARO:3002334
name: GES-5
namespace: antibiotic_resistance
def: "GES-5 is a beta-lactamase found in the Enterobacteriaceae family" [PMID:15135524]
is_a: ARO:3000066 ! GES beta-lactamase

[Term]
id: ARO:3002335
name: GES-6
namespace: antibiotic_resistance
def: "GES-6 is a beta-lactamase found in the Enterobacteriaceae family" [PMID:15135524]
is_a: ARO:3000066 ! GES beta-lactamase

[Term]
id: ARO:3002336
name: GES-7
namespace: antibiotic_resistance
def: "GES-7 is a beta-lactamase found in Enterobacter cloacae" [PMID:10952563]
is_a: ARO:3000066 ! GES beta-lactamase
synonym: "IBC-1" EXACT []

[Term]
id: ARO:3002337
name: GES-8
namespace: antibiotic_resistance
def: "GES-8 is a beta-lactamase found in Pseudomonas aeruginosa" [PMID:11679551]
is_a: ARO:3000066 ! GES beta-lactamase
synonym: "IBC-2" EXACT []

[Term]
id: ARO:3002338
name: GES-9
namespace: antibiotic_resistance
def: "GES-9 is a beta-lactamase found in Pseudomonas aeruginosa" [PMID:16048994]
is_a: ARO:3000066 ! GES beta-lactamase

[Term]
id: ARO:3002339
name: GES-10
namespace: antibiotic_resistance
def: "GES-10 is a beta-lactamase. From the Lahey list of GES beta-lactamases." []
is_a: ARO:3000066 ! GES beta-lactamase

[Term]
id: ARO:3002340
name: GES-11
namespace: antibiotic_resistance
def: "GES-11 is a beta-lactamase found in Acinetobacter baumannii" [PMID:19451292]
is_a: ARO:3000066 ! GES beta-lactamase

[Term]
id: ARO:3002341
name: GES-12
namespace: antibiotic_resistance
def: "GES-12 is a beta-lactamase found in Acinetobacter baumannii" [PMID:20805394]
is_a: ARO:3000066 ! GES beta-lactamase

[Term]
id: ARO:3002342
name: GES-13
namespace: antibiotic_resistance
def: "GES-13 is a beta-lactamase found in Pseudomonas aeruginosa" [PMID:20065056]
is_a: ARO:3000066 ! GES beta-lactamase

[Term]
id: ARO:3002343
name: GES-14
namespace: antibiotic_resistance
def: "GES-14 is a beta-lactamase found in Acinetobacter baumannii" [PMID:20805394]
is_a: ARO:3000066 ! GES beta-lactamase

[Term]
id: ARO:3002344
name: GES-15
namespace: antibiotic_resistance
def: "GES-15 is a beta-lactamase. From the Lahey list of GES beta-lactamases." []
is_a: ARO:3000066 ! GES beta-lactamase

[Term]
id: ARO:3002345
name: GES-16
namespace: antibiotic_resistance
def: "GES-16 is a beta-lactamase. From the Lahey list of GES beta-lactamases." []
is_a: ARO:3000066 ! GES beta-lactamase

[Term]
id: ARO:3002346
name: GES-17
namespace: antibiotic_resistance
def: "GES-17 is a beta-lactamase. From the Lahey list of GES beta-lactamases." []
is_a: ARO:3000066 ! GES beta-lactamase

[Term]
id: ARO:3002347
name: GES-18
namespace: antibiotic_resistance
def: "GES-18 is a beta-lactamase found in Pseudomonas aeruginosa" [PMID:23114760]
is_a: ARO:3000066 ! GES beta-lactamase

[Term]
id: ARO:3002348
name: GES-19
namespace: antibiotic_resistance
def: "GES-19 is a beta-lactamase found in the Enterobacteriaceae family" [PMID:22526300]
is_a: ARO:3000066 ! GES beta-lactamase

[Term]
id: ARO:3002349
name: GES-20
namespace: antibiotic_resistance
def: "GES-20 is a beta-lactamase found in the Enterobacteriaceae family" [PMID:22526300]
is_a: ARO:3000066 ! GES beta-lactamase

[Term]
id: ARO:3002350
name: GES-21
namespace: antibiotic_resistance
def: "GES-21 is a beta-lactamase. From the Lahey list of GES beta-lactamases." []
is_a: ARO:3000066 ! GES beta-lactamase

[Term]
id: ARO:3002351
name: GES-22
namespace: antibiotic_resistance
def: "GES-22 is a beta-lactamase. From the Lahey list of GES beta-lactamases." []
is_a: ARO:3000066 ! GES beta-lactamase

[Term]
id: ARO:3002352
name: GES-23
namespace: antibiotic_resistance
def: "GES-23 is a beta-lactamase. From the Lahey list of GES beta-lactamases." []
is_a: ARO:3000066 ! GES beta-lactamase

[Term]
id: ARO:3002353
name: GES-24
namespace: antibiotic_resistance
def: "GES-24 is a beta-lactamase. From the Lahey list of GES beta-lactamases." []
is_a: ARO:3000066 ! GES beta-lactamase

[Term]
id: ARO:3002354
name: NDM-3
namespace: antibiotic_resistance
def: "NDM-3 is a beta-lactamase found in the Enterobacteriaceae family" [PMID:23330550]
is_a: ARO:3000057 ! NDM beta-lactamase

[Term]
id: ARO:3002355
name: NDM-4
namespace: antibiotic_resistance
def: "NDM-4 is a beta-lactamase found in Escherichia coli" [PMID:22252797]
is_a: ARO:3000057 ! NDM beta-lactamase
relationship: confers_resistance_to_drug ARO:3003832 ! ticarcillin

[Term]
id: ARO:3002356
name: NDM-6
namespace: antibiotic_resistance
def: "NDM-6 is a beta-lactamase found in the Enterobacteriaceae family" [PMID:22526013]
is_a: ARO:3000057 ! NDM beta-lactamase

[Term]
id: ARO:3002357
name: NDM-7
namespace: antibiotic_resistance
def: "NDM-7 is a beta-lactamase found in Escherichia coli" [PMID:23557929]
is_a: ARO:3000057 ! NDM beta-lactamase

[Term]
id: ARO:3002358
name: NDM-8
namespace: antibiotic_resistance
def: "NDM-8 is a beta-lactamase found in Escherichia coli" [PMID:23459485]
is_a: ARO:3000057 ! NDM beta-lactamase

[Term]
id: ARO:3002359
name: NDM-9
namespace: antibiotic_resistance
def: "NDM-9 is a beta-lactamase found in Klebsiella pneumoniae." [PMID:24913967]
is_a: ARO:3000057 ! NDM beta-lactamase

[Term]
id: ARO:3002360
name: NDM-10
namespace: antibiotic_resistance
def: "NDM-10 is a beta-lactamase. From the Lahey list of NDM beta-lactamases." []
is_a: ARO:3000057 ! NDM beta-lactamase

[Term]
id: ARO:3002361
name: NDM-11
namespace: antibiotic_resistance
def: "NDM-11 is a beta-lactamase. From the Lahey list of NDM beta-lactamases." [PMID:29656053]
is_a: ARO:3000057 ! NDM beta-lactamase

[Term]
id: ARO:3002362
name: NDM-12
namespace: antibiotic_resistance
def: "NDM-12 is a beta-lactamase found in Escherichia coli." [PMID:25092693]
is_a: ARO:3000057 ! NDM beta-lactamase

[Term]
id: ARO:3002363
name: PER-1
namespace: antibiotic_resistance
def: "PER-1 is a beta-lactamase found in Pseudomonas aeruginosa" [PMID:8141562]
is_a: ARO:3000056 ! PER beta-lactamase

[Term]
id: ARO:3002364
name: PER-2
namespace: antibiotic_resistance
def: "PER-2 is a beta-lactamase found in Salmonella typhimurium" [PMID:8851581]
is_a: ARO:3000056 ! PER beta-lactamase

[Term]
id: ARO:3002365
name: PER-3
namespace: antibiotic_resistance
def: "PER-3 is a beta-lactamase found in Aeromonas spp." [PMID:21968366]
is_a: ARO:3000056 ! PER beta-lactamase

[Term]
id: ARO:3002366
name: PER-4
namespace: antibiotic_resistance
def: "PER-4 is a beta-lactamase. From the Lahey list of PER beta-lactamases." []
is_a: ARO:3000056 ! PER beta-lactamase

[Term]
id: ARO:3002367
name: PER-5
namespace: antibiotic_resistance
def: "PER-5 is a beta-lactamase found in the Enterobacteriaceae family" [PMID:23284886]
is_a: ARO:3000056 ! PER beta-lactamase

[Term]
id: ARO:3002368
name: PER-6
namespace: antibiotic_resistance
def: "PER-6 is a beta-lactamase found in Aeromonas allosaccharophila" [PMID:20145085]
is_a: ARO:3000056 ! PER beta-lactamase

[Term]
id: ARO:3002369
name: PER-7
namespace: antibiotic_resistance
def: "PER-7 is a beta-lactamase found in Acinetobacter baumannii" [PMID:21383087]
is_a: ARO:3000056 ! PER beta-lactamase

[Term]
id: ARO:3002370
name: VEB-1
namespace: antibiotic_resistance
def: "VEB-1 is a beta-lactamase found in Escherichia coli and Pseudomonas aeruginosa." [PMID:10427724, PMID:10049269]
is_a: ARO:3000043 ! VEB beta-lactamase

[Term]
id: ARO:3002371
name: VEB-2
namespace: antibiotic_resistance
def: "VEB-2 is a beta-lactamase found in Pseudomonas aeruginosa" [PMID:11807680]
is_a: ARO:3000043 ! VEB beta-lactamase

[Term]
id: ARO:3002372
name: VEB-3
namespace: antibiotic_resistance
def: "VEB-3 is a beta-lactamase found in Enterobacter cloacae" [PMID:15695687]
is_a: ARO:3000043 ! VEB beta-lactamase

[Term]
id: ARO:3002373
name: VEB-4
namespace: antibiotic_resistance
def: "VEB-4 is a beta-lactamase found in Proteus mirabilis" [PMID:18292096]
is_a: ARO:3000043 ! VEB beta-lactamase

[Term]
id: ARO:3002374
name: VEB-6
namespace: antibiotic_resistance
def: "VEB-6 is a beta-lactamase found in Proteus mirabilis" [PMID:18025117]
is_a: ARO:3000043 ! VEB beta-lactamase

[Term]
id: ARO:3002375
name: VEB-5
namespace: antibiotic_resistance
def: "VEB-5 is a beta-lactamase. From the Lahey list of VEB beta-lactamases." []
is_a: ARO:3000043 ! VEB beta-lactamase

[Term]
id: ARO:3002376
name: VEB-7
namespace: antibiotic_resistance
def: "VEB-7 is a beta-lactamase. From the Lahey list of VEB beta-lactamases." []
is_a: ARO:3000043 ! VEB beta-lactamase

[Term]
id: ARO:3002377
name: VEB-8
namespace: antibiotic_resistance
def: "VEB-8 is a beta-lactamase. From the Lahey list of VEB beta-lactamases." []
is_a: ARO:3000043 ! VEB beta-lactamase

[Term]
id: ARO:3002378
name: VEB-9
namespace: antibiotic_resistance
def: "VEB-9 is a beta-lactamase. From the Lahey list of VEB beta-lactamases." []
is_a: ARO:3000043 ! VEB beta-lactamase
synonym: "VEB-1a" EXACT []

[Term]
id: ARO:3002379
name: SME-1
namespace: antibiotic_resistance
def: "SME-1 is a beta-lactamase found in Serratia marcescens" [PMID:8092824]
is_a: ARO:3000055 ! SME beta-lactamase

[Term]
id: ARO:3002380
name: SME-2
namespace: antibiotic_resistance
def: "SME-2 is a beta-lactamase found in Serratia marcescens" [PMID:11036019]
is_a: ARO:3000055 ! SME beta-lactamase

[Term]
id: ARO:3002381
name: SME-3
namespace: antibiotic_resistance
def: "SME-3 is a beta-lactamase found in Serratia marcescens" [PMID:17005839]
is_a: ARO:3000055 ! SME beta-lactamase

[Term]
id: ARO:3002382
name: SME-4
namespace: antibiotic_resistance
def: "SME-4 is a beta-lactamase. From the Lahey list of SME beta-lactamases." []
is_a: ARO:3000055 ! SME beta-lactamase

[Term]
id: ARO:3002383
name: SME-5
namespace: antibiotic_resistance
def: "SME-5 is a beta-lactamase. From the Lahey list of SME beta-lactamases." []
is_a: ARO:3000055 ! SME beta-lactamase

[Term]
id: ARO:3002384
name: BEL beta-lactamase
namespace: antibiotic_resistance
def: "BEL beta-lactamases are class A expanded-spectrum beta-lactamases that are inhibited by clavulanic acid. They are chromosomally encoded and hydrolyze most cephalosporins and aztreonam." [PMID:16127048]
is_a: ARO:3000078 ! class A beta-lactamase
relationship: confers_resistance_to ARO:0000004 ! monobactam
relationship: confers_resistance_to ARO:0000032 ! cephalosporin
relationship: confers_resistance_to ARO:3000008 ! penam

[Term]
id: ARO:3002385
name: BEL-1
namespace: antibiotic_resistance
def: "BEL-1 is a beta-lactamase found in Pseudomonas aeruginosa" [PMID:16127048]
is_a: ARO:3002384 ! BEL beta-lactamase

[Term]
id: ARO:3002386
name: BEL-2
namespace: antibiotic_resistance
def: "BEL-2 is a beta-lactamase found in Pseudomonas aeruginosa" [PMID:19884378]
is_a: ARO:3002384 ! BEL beta-lactamase

[Term]
id: ARO:3002387
name: BEL-3
namespace: antibiotic_resistance
def: "BEL-3 is a beta-lactamase found in Pseudomonas aeruginosa" [PMID:19933793]
is_a: ARO:3002384 ! BEL beta-lactamase

[Term]
id: ARO:3002388
name: OXY beta-lactamase
namespace: antibiotic_resistance
def: "OXY beta-lactamases are chromosomal class A beta-lactamases that are found in Klebsiella oxytoca. At constitutive low levels, OXY beta-lactamases confer resistance to aminopenicillins and carboxypenicillins. At high induced levels,  OXY beta-lactamases confer resistance to penicillins, cephalosporins and aztreonam." [PMID:23090395]
is_a: ARO:3000078 ! class A beta-lactamase
relationship: confers_resistance_to ARO:0000004 ! monobactam
relationship: confers_resistance_to ARO:0000032 ! cephalosporin
relationship: confers_resistance_to ARO:3000008 ! penam
synonym: "K1" EXACT []
synonym: "KOXY" EXACT []

[Term]
id: ARO:3002389
name: OXY-1-1
namespace: antibiotic_resistance
def: "OXY-1-1 is a beta-lactamase found in Klebsiella oxytoca" [PMID:23090395]
is_a: ARO:3002388 ! OXY beta-lactamase
synonym: "OXY-1-7" EXACT []

[Term]
id: ARO:3002390
name: OXY-1-2
namespace: antibiotic_resistance
def: "OXY-1-2 is a beta-lactamase found in Klebsiella oxytoca" [PMID:16048960]
is_a: ARO:3002388 ! OXY beta-lactamase
synonym: "OXY-1-5" EXACT []

[Term]
id: ARO:3002391
name: OXY-1-3
namespace: antibiotic_resistance
def: "OXY-1-3 is a beta-lactamase found in Klebsiella oxytoca" [PMID:12807183]
is_a: ARO:3002388 ! OXY beta-lactamase

[Term]
id: ARO:3002392
name: OXY-1-4
namespace: antibiotic_resistance
def: "OXY-1-4 is a beta-lactamase found in Klebsiella oxytoca" [PMID:12807183]
is_a: ARO:3002388 ! OXY beta-lactamase

[Term]
id: ARO:3002394
name: OXY-1-6
namespace: antibiotic_resistance
def: "OXY-1-6 is a beta-lactamase found in Klebsiella oxytoca" [PMID:10223957]
is_a: ARO:3002388 ! OXY beta-lactamase

[Term]
id: ARO:3002396
name: OXY-2-1
namespace: antibiotic_resistance
def: "OXY-2-1 is a beta-lactamase found in Klebsiella oxytoca" [PMID:16048960]
is_a: ARO:3002388 ! OXY beta-lactamase

[Term]
id: ARO:3002397
name: OXY-2-2
namespace: antibiotic_resistance
def: "OXY-2-2 is a beta-lactamase found in Klebsiella oxytoca" [PMID:16048960]
is_a: ARO:3002388 ! OXY beta-lactamase

[Term]
id: ARO:3002398
name: OXY-2-3
namespace: antibiotic_resistance
def: "OXY-2-3 is a beta-lactamase found in Klebsiella oxytoca" [PMID:12807183]
is_a: ARO:3002388 ! OXY beta-lactamase

[Term]
id: ARO:3002399
name: OXY-2-4
namespace: antibiotic_resistance
def: "OXY-2-4 is a beta-lactamase found in Klebsiella oxytoca" [PMID:10223957]
is_a: ARO:3002388 ! OXY beta-lactamase

[Term]
id: ARO:3002400
name: OXY-2-5
namespace: antibiotic_resistance
def: "OXY-2-5 is a beta-lactamase found in Klebsiella oxytoca" [PMID:12807183]
is_a: ARO:3002388 ! OXY beta-lactamase

[Term]
id: ARO:3002401
name: OXY-2-6
namespace: antibiotic_resistance
def: "OXY-2-6 is a beta-lactamase found in Klebsiella oxytoca" [PMID:12807183]
is_a: ARO:3002388 ! OXY beta-lactamase

[Term]
id: ARO:3002402
name: OXY-2-7
namespace: antibiotic_resistance
def: "OXY-2-7 is a beta-lactamase found in Klebsiella oxytoca" [PMID:7574532]
is_a: ARO:3002388 ! OXY beta-lactamase

[Term]
id: ARO:3002403
name: OXY-2-8
namespace: antibiotic_resistance
def: "OXY-2-8 is a beta-lactamase found in Klebsiella oxytoca" [PMID:12019142]
is_a: ARO:3002388 ! OXY beta-lactamase

[Term]
id: ARO:3002404
name: OXY-2-9
namespace: antibiotic_resistance
def: "OXY-2-9 is a beta-lactamase found in Klebsiella oxytoca" [PMID:21555768]
is_a: ARO:3002388 ! OXY beta-lactamase

[Term]
id: ARO:3002405
name: OXY-2-10
namespace: antibiotic_resistance
def: "OXY-2-10 is a beta-lactamase. From the Pasteur Institute (Genopole) list of OXY beta-lactamases." []
is_a: ARO:3002388 ! OXY beta-lactamase

[Term]
id: ARO:3002406
name: OXY-2-11
namespace: antibiotic_resistance
def: "OXY-2-11 is a beta-lactamase. From the Pasteur Institute (Genopole) list of OXY beta-lactamases." []
is_a: ARO:3002388 ! OXY beta-lactamase

[Term]
id: ARO:3002407
name: OXY-2-12
namespace: antibiotic_resistance
def: "OXY-2-12 is a beta-lactamase. From the Pasteur Institute (Genopole) list of OXY beta-lactamases." []
is_a: ARO:3002388 ! OXY beta-lactamase

[Term]
id: ARO:3002408
name: OXY-2-13
namespace: antibiotic_resistance
def: "OXY-2-13 is a beta-lactamase. From the Pasteur Institute (Genopole) list of OXY beta-lactamases." []
is_a: ARO:3002388 ! OXY beta-lactamase

[Term]
id: ARO:3002409
name: OXY-3-1
namespace: antibiotic_resistance
def: "OXY-3-1 is a beta-lactamase found in Klebsiella oxytoca" [PMID:12807183]
is_a: ARO:3002388 ! OXY beta-lactamase

[Term]
id: ARO:3002410
name: OXY-4-1
namespace: antibiotic_resistance
def: "OXY-4-1 is a beta-lactamase found in Klebsiella oxytoca" [PMID:12807183]
is_a: ARO:3002388 ! OXY beta-lactamase

[Term]
id: ARO:3002411
name: OXY-5-1
namespace: antibiotic_resistance
def: "OXY-5-1 is a beta-lactamase found in Klebsiella oxytoca" [PMID:16048960]
is_a: ARO:3002388 ! OXY beta-lactamase

[Term]
id: ARO:3002412
name: OXY-5-2
namespace: antibiotic_resistance
def: "OXY-5-2 is a beta-lactamase found in Klebsiella oxytoca" [PMID:16048960]
is_a: ARO:3002388 ! OXY beta-lactamase

[Term]
id: ARO:3002413
name: OXY-6-1
namespace: antibiotic_resistance
def: "OXY-6-1 is a beta-lactamase found in Klebsiella oxytoca" [PMID:16048960]
is_a: ARO:3002388 ! OXY beta-lactamase

[Term]
id: ARO:3002414
name: OXY-6-2
namespace: antibiotic_resistance
def: "OXY-6-2 is a beta-lactamase found in Klebsiella oxytoca" [PMID:16048960]
is_a: ARO:3002388 ! OXY beta-lactamase

[Term]
id: ARO:3002415
name: OXY-6-3
namespace: antibiotic_resistance
def: "OXY-6-3 is a beta-lactamase found in Klebsiella oxytoca" [PMID:16048960]
is_a: ARO:3002388 ! OXY beta-lactamase

[Term]
id: ARO:3002416
name: OXY-6-4
namespace: antibiotic_resistance
def: "OXY-6-4 is a beta-lactamase found in Klebsiella oxytoca" [PMID:16048960]
is_a: ARO:3002388 ! OXY beta-lactamase

[Term]
id: ARO:3002417
name: OKP beta-lactamase
namespace: antibiotic_resistance
def: "OKP beta-lactamases are chromosomal class A beta-lactamase that confer resistance to penicillins and early cephalosporins in Klebsiella pneumoniae. OKP beta-lactamases can be subdivided into two groups: OKP-A and OKP-B which diverge by about 4.2%" [PMID:22143810, PMID:16304190]
is_a: ARO:3000078 ! class A beta-lactamase
relationship: confers_resistance_to ARO:0000032 ! cephalosporin
relationship: confers_resistance_to ARO:3000008 ! penam

[Term]
id: ARO:3002418
name: OKP-A-1
namespace: antibiotic_resistance
def: "OKP-A-1 is a beta-lactamase found in Klebsiella pneumoniae" [PMID:16304190]
is_a: ARO:3002417 ! OKP beta-lactamase

[Term]
id: ARO:3002419
name: OKP-A-2
namespace: antibiotic_resistance
def: "OKP-A-2 is a beta-lactamase found in Klebsiella pneumoniae" [PMID:16304190]
is_a: ARO:3002417 ! OKP beta-lactamase

[Term]
id: ARO:3002420
name: OKP-A-3
namespace: antibiotic_resistance
def: "OKP-A-3 is a beta-lactamase found in Klebsiella pneumoniae" [PMID:16304190]
is_a: ARO:3002417 ! OKP beta-lactamase

[Term]
id: ARO:3002421
name: OKP-A-4
namespace: antibiotic_resistance
def: "OKP-A-4 is a beta-lactamase found in Klebsiella pneumoniae" [PMID:16304190]
is_a: ARO:3002417 ! OKP beta-lactamase

[Term]
id: ARO:3002422
name: OKP-A-5
namespace: antibiotic_resistance
def: "OKP-A-5 is a beta-lactamase found in Klebsiella pneumoniae" [PMID:16304190]
is_a: ARO:3002417 ! OKP beta-lactamase

[Term]
id: ARO:3002423
name: OKP-A-6
namespace: antibiotic_resistance
def: "OKP-A-6 is a beta-lactamase found in Klebsiella pneumoniae" [PMID:16304190]
is_a: ARO:3002417 ! OKP beta-lactamase

[Term]
id: ARO:3002424
name: OKP-A-7
namespace: antibiotic_resistance
def: "OKP-A-7 is a beta-lactamase found in Klebsiella pneumoniae" [PMID:16304190]
is_a: ARO:3002417 ! OKP beta-lactamase

[Term]
id: ARO:3002425
name: OKP-A-8
namespace: antibiotic_resistance
def: "OKP-A-8 is a beta-lactamase found in Klebsiella pneumoniae" [PMID:16304190]
is_a: ARO:3002417 ! OKP beta-lactamase

[Term]
id: ARO:3002426
name: OKP-A-9
namespace: antibiotic_resistance
def: "OKP-A-9 is a beta-lactamase found in Klebsiella pneumoniae" [PMID:16304190]
is_a: ARO:3002417 ! OKP beta-lactamase

[Term]
id: ARO:3002427
name: OKP-A-10
namespace: antibiotic_resistance
def: "OKP-A-10 is a beta-lactamase found in Klebsiella pneumoniae" [PMID:16304190]
is_a: ARO:3002417 ! OKP beta-lactamase

[Term]
id: ARO:3002428
name: OKP-A-11
namespace: antibiotic_resistance
def: "OKP-A-11 is a beta-lactamase found in Klebsiella pneumoniae" [PMID:19128913]
is_a: ARO:3002417 ! OKP beta-lactamase

[Term]
id: ARO:3002429
name: OKP-A-12
namespace: antibiotic_resistance
def: "OKP-A-12 is a beta-lactamase found in Klebsiella pneumoniae" [PMID:19128913]
is_a: ARO:3002417 ! OKP beta-lactamase

[Term]
id: ARO:3002430
name: OKP-A-13
namespace: antibiotic_resistance
def: "OKP-A-13 is a beta-lactamase found in Klebsiella pneumoniae" [PMID:22143810]
is_a: ARO:3002417 ! OKP beta-lactamase

[Term]
id: ARO:3002431
name: OKP-A-14
namespace: antibiotic_resistance
def: "OKP-A-14 is a beta-lactamase found in Klebsiella pneumoniae" [PMID:22143810]
is_a: ARO:3002417 ! OKP beta-lactamase

[Term]
id: ARO:3002432
name: OKP-A-15
namespace: antibiotic_resistance
def: "OKP-A-15 is a beta-lactamase found in Klebsiella pneumoniae" [PMID:22143810]
is_a: ARO:3002417 ! OKP beta-lactamase

[Term]
id: ARO:3002433
name: OKP-A-16
namespace: antibiotic_resistance
def: "OKP-A-16 is a beta-lactamase found in Klebsiella pneumoniae" [PMID:22143810]
is_a: ARO:3002417 ! OKP beta-lactamase

[Term]
id: ARO:3002434
name: OKP-B-1
namespace: antibiotic_resistance
def: "OKP-B-1 is a beta-lactamase found in Klebsiella pneumoniae" [PMID:16304190]
is_a: ARO:3002417 ! OKP beta-lactamase

[Term]
id: ARO:3002435
name: OKP-B-2
namespace: antibiotic_resistance
def: "OKP-B-2 is a beta-lactamase found in Klebsiella pneumoniae" [PMID:16304190]
is_a: ARO:3002417 ! OKP beta-lactamase

[Term]
id: ARO:3002436
name: OKP-B-3
namespace: antibiotic_resistance
def: "OKP-B-3 is a beta-lactamase found in Klebsiella pneumoniae" [PMID:16304190]
is_a: ARO:3002417 ! OKP beta-lactamase

[Term]
id: ARO:3002437
name: OKP-B-4
namespace: antibiotic_resistance
def: "OKP-B-4 is a beta-lactamase found in Klebsiella pneumoniae" [PMID:16304190]
is_a: ARO:3002417 ! OKP beta-lactamase

[Term]
id: ARO:3002438
name: OKP-B-5
namespace: antibiotic_resistance
def: "OKP-B-5 is a beta-lactamase found in Klebsiella pneumoniae" [PMID:15980410]
is_a: ARO:3002417 ! OKP beta-lactamase
synonym: "OKP-B-16" EXACT []

[Term]
id: ARO:3002439
name: OKP-B-6
namespace: antibiotic_resistance
def: "OKP-B-6 is a beta-lactamase found in Klebsiella pneumoniae" [PMID:15980410]
is_a: ARO:3002417 ! OKP beta-lactamase
synonym: "OKP-B-15" EXACT []

[Term]
id: ARO:3002440
name: OKP-B-7
namespace: antibiotic_resistance
def: "OKP-B-7 is a beta-lactamase found in Klebsiella pneumoniae" [PMID:16304190]
is_a: ARO:3002417 ! OKP beta-lactamase

[Term]
id: ARO:3002441
name: OKP-B-8
namespace: antibiotic_resistance
def: "OKP-B-8 is a beta-lactamase found in Klebsiella pneumoniae" [PMID:16304190]
is_a: ARO:3002417 ! OKP beta-lactamase

[Term]
id: ARO:3002442
name: OKP-B-9
namespace: antibiotic_resistance
def: "OKP-B-9 is a beta-lactamase found in Klebsiella pneumoniae" [PMID:16304190]
is_a: ARO:3002417 ! OKP beta-lactamase

[Term]
id: ARO:3002443
name: OKP-B-10
namespace: antibiotic_resistance
def: "OKP-B-10 is a beta-lactamase found in Klebsiella pneumoniae" [PMID:16304190]
is_a: ARO:3002417 ! OKP beta-lactamase

[Term]
id: ARO:3002444
name: OKP-B-11
namespace: antibiotic_resistance
def: "OKP-B-11 is a beta-lactamase found in Klebsiella pneumoniae" [PMID:16304190]
is_a: ARO:3002417 ! OKP beta-lactamase

[Term]
id: ARO:3002445
name: OKP-B-12
namespace: antibiotic_resistance
def: "OKP-B-12 is a beta-lactamase found in Klebsiella pneumoniae" [PMID:15215087]
is_a: ARO:3002417 ! OKP beta-lactamase

[Term]
id: ARO:3002446
name: OKP-B-13
namespace: antibiotic_resistance
def: "OKP-B-13 is a beta-lactamase found in Klebsiella pneumoniae" [PMID:16769193]
is_a: ARO:3002417 ! OKP beta-lactamase

[Term]
id: ARO:3002447
name: OKP-B-14
namespace: antibiotic_resistance
def: "OKP-B-14 is a beta-lactamase found in Klebsiella pneumoniae" [PMID:17442542]
is_a: ARO:3002417 ! OKP beta-lactamase

[Term]
id: ARO:3002450
name: OKP-B-17
namespace: antibiotic_resistance
def: "OKP-B-17 is a beta-lactamase found in Klebsiella pneumoniae" [PMID:19128913]
is_a: ARO:3002417 ! OKP beta-lactamase

[Term]
id: ARO:3002451
name: OKP-B-18
namespace: antibiotic_resistance
def: "OKP-B-18 is a beta-lactamase found in Klebsiella pneumoniae" [PMID:19128913]
is_a: ARO:3002417 ! OKP beta-lactamase

[Term]
id: ARO:3002452
name: OKP-B-19
namespace: antibiotic_resistance
def: "OKP-B-19 is a beta-lactamase found in Klebsiella pneumoniae" [PMID:19128913]
is_a: ARO:3002417 ! OKP beta-lactamase

[Term]
id: ARO:3002453
name: OKP-B-20
namespace: antibiotic_resistance
def: "OKP-B-20 is a beta-lactamase found in Klebsiella pneumoniae" [PMID:19128913]
is_a: ARO:3002417 ! OKP beta-lactamase

[Term]
id: ARO:3002454
name: LEN-1
namespace: antibiotic_resistance
def: "LEN-1 is a beta-lactamase found in Klebsiella pneumoniae" [PMID:3533626]
is_a: ARO:3000097 ! LEN beta-lactamase

[Term]
id: ARO:3002455
name: LEN-2
namespace: antibiotic_resistance
def: "LEN-2 is a beta-lactamase found in Klebsiella pneumoniae" [PMID:15215087]
is_a: ARO:3000097 ! LEN beta-lactamase

[Term]
id: ARO:3002456
name: LEN-5
namespace: antibiotic_resistance
def: "LEN-5 is a beta-lactamase found in Klebsiella pneumoniae" [PMID:15215087]
is_a: ARO:3000097 ! LEN beta-lactamase

[Term]
id: ARO:3002457
name: LEN-7
namespace: antibiotic_resistance
def: "LEN-7 is a beta-lactamase found in Klebsiella pneumoniae" [PMID:15215087]
is_a: ARO:3000097 ! LEN beta-lactamase

[Term]
id: ARO:3002458
name: LEN-8
namespace: antibiotic_resistance
def: "LEN-8 is a beta-lactamase found in Klebsiella pneumoniae" [PMID:15215087]
is_a: ARO:3000097 ! LEN beta-lactamase

[Term]
id: ARO:3002459
name: LEN-9
namespace: antibiotic_resistance
def: "LEN-9 is a beta-lactamase found in Klebsiella pneumoniae" [PMID:15215087]
is_a: ARO:3000097 ! LEN beta-lactamase

[Term]
id: ARO:3002460
name: LEN-10
namespace: antibiotic_resistance
def: "LEN-10 is a beta-lactamase found in Klebsiella pneumoniae" [PMID:15215087]
is_a: ARO:3000097 ! LEN beta-lactamase

[Term]
id: ARO:3002461
name: LEN-11
namespace: antibiotic_resistance
def: "LEN-11 is a beta-lactamase found in Klebsiella pneumoniae" [PMID:15215087]
is_a: ARO:3000097 ! LEN beta-lactamase

[Term]
id: ARO:3002462
name: LEN-12
namespace: antibiotic_resistance
def: "LEN-12 is a beta-lactamase found in Klebsiella pneumoniae" [PMID:15215087]
is_a: ARO:3000097 ! LEN beta-lactamase

[Term]
id: ARO:3002463
name: LEN-13
namespace: antibiotic_resistance
def: "LEN-13 is a beta-lactamase found in Klebsiella pneumoniae and Klebsiella variicola." [PMID:15215087, PMID:19965433]
is_a: ARO:3000097 ! LEN beta-lactamase

[Term]
id: ARO:3002464
name: LEN-16
namespace: antibiotic_resistance
def: "LEN-16 is a beta-lactamase found in Klebsiella pneumoniae" [PMID:15980410]
is_a: ARO:3000097 ! LEN beta-lactamase

[Term]
id: ARO:3002465
name: LEN-18
namespace: antibiotic_resistance
def: "LEN-18 is a beta-lactamase found in Klebsiella pneumoniae" [PMID:19128913]
is_a: ARO:3000097 ! LEN beta-lactamase

[Term]
id: ARO:3002466
name: LEN-19
namespace: antibiotic_resistance
def: "LEN-19 is a beta-lactamase found in Klebsiella pneumoniae" [PMID:19128913]
is_a: ARO:3000097 ! LEN beta-lactamase

[Term]
id: ARO:3002467
name: LEN-20
namespace: antibiotic_resistance
def: "LEN-20 is a beta-lactamase found in Klebsiella pneumoniae" [PMID:19128913]
is_a: ARO:3000097 ! LEN beta-lactamase

[Term]
id: ARO:3002468
name: LEN-21
namespace: antibiotic_resistance
def: "LEN-21 is a beta-lactamase found in Klebsiella pneumoniae" [PMID:19128913]
is_a: ARO:3000097 ! LEN beta-lactamase

[Term]
id: ARO:3002469
name: LEN-22
namespace: antibiotic_resistance
def: "LEN-22 is a beta-lactamase found in Klebsiella pneumoniae" [PMID:19128913]
is_a: ARO:3000097 ! LEN beta-lactamase

[Term]
id: ARO:3002470
name: LEN-23
namespace: antibiotic_resistance
def: "LEN-23 is a beta-lactamase found in Klebsiella pneumoniae" [PMID:19128913]
is_a: ARO:3000097 ! LEN beta-lactamase

[Term]
id: ARO:3002471
name: LEN-24
namespace: antibiotic_resistance
def: "LEN-24 is a beta-lactamase found in Klebsiella pneumoniae" [PMID:19128913]
is_a: ARO:3000097 ! LEN beta-lactamase

[Term]
id: ARO:3002472
name: LEN-4
namespace: antibiotic_resistance
def: "LEN-4 is a beta-lactamase found in Escherichia coli" [PMID:22809702]
is_a: ARO:3000097 ! LEN beta-lactamase

[Term]
id: ARO:3002473
name: LEN-17
namespace: antibiotic_resistance
def: "LEN-17 is a beta-lactamase found in Escherichia coli" [PMID:22809702]
is_a: ARO:3000097 ! LEN beta-lactamase

[Term]
id: ARO:3002474
name: LEN-26
namespace: antibiotic_resistance
def: "LEN-26 is a beta-lactamase found in Escherichia coli and Klebsiella pneumoniae." [PMID:22809702]
is_a: ARO:3000097 ! LEN beta-lactamase

[Term]
id: ARO:3002475
name: LEN-3
namespace: antibiotic_resistance
def: "LEN-3 is a beta-lactamase. From the Pasteur Institute list of LEN beta-lactamases." []
is_a: ARO:3000097 ! LEN beta-lactamase

[Term]
id: ARO:3002476
name: LEN-6
namespace: antibiotic_resistance
def: "LEN-6 is a beta-lactamase. From the Pasteur Institute list of LEN beta-lactamases." []
is_a: ARO:3000097 ! LEN beta-lactamase

[Term]
id: ARO:3002477
name: LEN-14
namespace: antibiotic_resistance
def: "LEN-14 is a beta-lactamase. From the Pasteur Institute list of LEN beta-lactamases." []
is_a: ARO:3000097 ! LEN beta-lactamase

[Term]
id: ARO:3002478
name: LEN-15
namespace: antibiotic_resistance
def: "LEN-15 is a beta-lactamase. From the Pasteur Institute list of LEN beta-lactamases." []
is_a: ARO:3000097 ! LEN beta-lactamase

[Term]
id: ARO:3002479
name: LEN-25
namespace: antibiotic_resistance
def: "LEN-25 is a beta-lactamase. From the Pasteur Institute list of LEN beta-lactamases." []
is_a: ARO:3000097 ! LEN beta-lactamase

[Term]
id: ARO:3002480
name: OXA-144
namespace: antibiotic_resistance
def: "OXA-144 is a beta-lactamase found in Pseudomonas aeruginosa" []
is_a: ARO:3000017 ! OXA beta-lactamase

[Term]
id: ARO:3002481
name: AER-1
namespace: antibiotic_resistance
def: "AER-1 is a beta-lactamase found in Aeromonas hydrophila" [PMID:3890725]
is_a: ARO:3000089 ! AER beta-lactamase

[Term]
id: ARO:3002482
name: LRA-1
namespace: antibiotic_resistance
def: "LRA-1 is a beta-lactamase isolated from soil samples in Alaska" [PMID:18843302]
is_a: ARO:3004228 ! class A LRA beta-lactamase

[Term]
id: ARO:3002483
name: LRA-5
namespace: antibiotic_resistance
def: "LRA-5 is a beta-lactamase isolated from soil samples in Alaska" [PMID:18843302]
is_a: ARO:3004228 ! class A LRA beta-lactamase

[Term]
id: ARO:3002484
name: LRA-13
namespace: antibiotic_resistance
def: "LRA-13 is a class D/class C fusion bifunctional beta-lactamase isolated from soil samples in Alaska." [PMID:18843302]
is_a: ARO:3004231 ! class C LRA beta-lactamase
is_a: ARO:3004241 ! class D LRA beta-lactamase

[Term]
id: ARO:3002485
name: LRA-2
namespace: antibiotic_resistance
def: "LRA-2 is a beta-lactamase isolated from soil samples in Alaska" [PMID:18843302]
is_a: ARO:3004226 ! subclass B3 LRA beta-lactamase

[Term]
id: ARO:3002486
name: LRA-7
namespace: antibiotic_resistance
def: "LRA-7 is a beta-lactamase isolated from soil samples in Alaska" [PMID:18843302]
is_a: ARO:3004226 ! subclass B3 LRA beta-lactamase

[Term]
id: ARO:3002487
name: LRA-8
namespace: antibiotic_resistance
def: "LRA-8 is a beta-lactamase isolated from soil samples in Alaska" [PMID:18843302]
is_a: ARO:3004226 ! subclass B3 LRA beta-lactamase

[Term]
id: ARO:3002488
name: LRA-9
namespace: antibiotic_resistance
def: "LRA-9 is a beta-lactamase isolated from soil samples in Alaska" [PMID:18843302]
is_a: ARO:3004226 ! subclass B3 LRA beta-lactamase

[Term]
id: ARO:3002489
name: LRA-10
namespace: antibiotic_resistance
def: "LRA-10 is a beta-lactamase isolated from soil samples in Alaska" [PMID:18843302]
is_a: ARO:3004231 ! class C LRA beta-lactamase

[Term]
id: ARO:3002492
name: LRA-18
namespace: antibiotic_resistance
def: "LRA-18 is a beta-lactamase isolated from soil samples in Alaska" [PMID:18843302]
is_a: ARO:3004231 ! class C LRA beta-lactamase

[Term]
id: ARO:3002493
name: SRT-1
namespace: antibiotic_resistance
def: "SRT-1, isolated from Serratia marcescens, confers resistance to cephalosporins but not carbapenems, penems and monobactams." [PMID:8540730]
is_a: ARO:3000095 ! SRT beta-lactamase

[Term]
id: ARO:3002494
name: SRT-2
namespace: antibiotic_resistance
def: "SRT-2, isolated from Serratia marcescens, is a chromosomal beta-lactamase that confers resistance to cefotaxime" [PMID:15183862]
is_a: ARO:3000095 ! SRT beta-lactamase

[Term]
id: ARO:3002495
name: CTX-M-85
namespace: antibiotic_resistance
def: "CTX-M-85 is a beta-lactamase found in Salmonella enterica" [PMID:18984647]
is_a: ARO:3000016 ! CTX-M beta-lactamase

[Term]
id: ARO:3002496
name: OXA-418
namespace: antibiotic_resistance
def: "OXA-418 is a beta-lactamase. From the Lahey list of OXA beta-lactamases." []
is_a: ARO:3000017 ! OXA beta-lactamase

[Term]
id: ARO:3002497
name: PDC-1
namespace: antibiotic_resistance
def: "PDC-1 is a beta-lactamase found in Pseudomonas aeruginosa." [PMID:19258272]
is_a: ARO:3000098 ! PDC beta-lactamase

[Term]
id: ARO:3002498
name: PDC-2
namespace: antibiotic_resistance
def: "PDC-2 is a extended-spectrum beta-lactamase found in Pseudomonas aeruginosa." [PMID:19258272]
is_a: ARO:3000098 ! PDC beta-lactamase

[Term]
id: ARO:3002500
name: PDC-3
namespace: antibiotic_resistance
def: "PDC-3 is a extended-spectrum beta-lactamase found in Pseudomonas aeruginosa." [PMID:19258272]
is_a: ARO:3000098 ! PDC beta-lactamase
relationship: confers_resistance_to_drug ARO:0000060 ! ceftazidime

[Term]
id: ARO:3002501
name: PDC-4
namespace: antibiotic_resistance
def: "PDC-4 is a extended-spectrum beta-lactamase found in Pseudomonas aeruginosa." [PMID:19258272]
is_a: ARO:3000098 ! PDC beta-lactamase

[Term]
id: ARO:3002502
name: PDC-5
namespace: antibiotic_resistance
def: "PDC-5 is a extended-spectrum beta-lactamase found in Pseudomonas aeruginosa." [PMID:19258272]
is_a: ARO:3000098 ! PDC beta-lactamase
relationship: confers_resistance_to_drug ARO:0000060 ! ceftazidime

[Term]
id: ARO:3002505
name: PDC-6
namespace: antibiotic_resistance
def: "PDC-6 is a beta-lactamase found in Pseudomonas aeruginosa." [PMID:19258272]
is_a: ARO:3000098 ! PDC beta-lactamase

[Term]
id: ARO:3002506
name: PDC-7
namespace: antibiotic_resistance
def: "PDC-7 is a extended-spectrum beta-lactamase found in Pseudomonas aeruginosa." [PMID:19258272]
is_a: ARO:3000098 ! PDC beta-lactamase

[Term]
id: ARO:3002507
name: PDC-8
namespace: antibiotic_resistance
def: "PDC-8 is a extended-spectrum beta-lactamase found in Pseudomonas aeruginosa." [PMID:19258272]
is_a: ARO:3000098 ! PDC beta-lactamase

[Term]
id: ARO:3002508
name: PDC-9
namespace: antibiotic_resistance
def: "PDC-9 is a extended-spectrum beta-lactamase found in Pseudomonas aeruginosa." [PMID:19258272]
is_a: ARO:3000098 ! PDC beta-lactamase
relationship: confers_resistance_to_drug ARO:0000060 ! ceftazidime

[Term]
id: ARO:3002509
name: PDC-10
namespace: antibiotic_resistance
def: "PDC-10 is a extended-spectrum beta-lactamase found in Pseudomonas aeruginosa." [PMID:19258272]
is_a: ARO:3000098 ! PDC beta-lactamase
relationship: confers_resistance_to_drug ARO:0000060 ! ceftazidime

[Term]
id: ARO:3002510
name: LRA-3
namespace: antibiotic_resistance
def: "LRA-3 is a beta-lactamase isolated from soil samples in Alaska" [PMID:18843302]
is_a: ARO:3004226 ! subclass B3 LRA beta-lactamase

[Term]
id: ARO:3002511
name: LRA-12
namespace: antibiotic_resistance
def: "LRA-12 is a beta-lactamase isolated from soil samples in Alaska" [PMID:18843302]
is_a: ARO:3004226 ! subclass B3 LRA beta-lactamase

[Term]
id: ARO:3002512
name: LRA-17
namespace: antibiotic_resistance
def: "LRA-17 is a beta-lactamase isolated from soil samples in Alaska" [PMID:18843302]
is_a: ARO:3004226 ! subclass B3 LRA beta-lactamase

[Term]
id: ARO:3002513
name: LRA-19
namespace: antibiotic_resistance
def: "LRA-19 is a beta-lactamase isolated from soil samples in Alaska" [PMID:18843302]
is_a: ARO:3004226 ! subclass B3 LRA beta-lactamase

[Term]
id: ARO:3002514
name: OCH-1
namespace: antibiotic_resistance
def: "OCH-1 beta-lactamase is an Ambler class C chromosomal-encoded beta-lactamases in Ochrobactrum anthropi" [PMID:11451692]
is_a: ARO:3000094 ! OCH beta-lactamase

[Term]
id: ARO:3002515
name: OCH-2
namespace: antibiotic_resistance
def: "OCH-2 beta-lactamase is an Ambler class C chromosomal-encoded beta-lactamases in Ochrobactrum anthropi" [PMID:11451692]
is_a: ARO:3000094 ! OCH beta-lactamase

[Term]
id: ARO:3002516
name: OCH-3
namespace: antibiotic_resistance
def: "OCH-3 beta-lactamase is an Ambler class C chromosomal-encoded beta-lactamases in Ochrobactrum anthropi" [PMID:11451692]
is_a: ARO:3000094 ! OCH beta-lactamase

[Term]
id: ARO:3002517
name: OCH-4
namespace: antibiotic_resistance
def: "OCH-4 beta-lactamase is an Ambler class C chromosomal-encoded beta-lactamases in Ochrobactrum anthropi" [PMID:11451692]
is_a: ARO:3000094 ! OCH beta-lactamase

[Term]
id: ARO:3002518
name: OCH-5
namespace: antibiotic_resistance
def: "OCH-5 beta-lactamase is an Ambler class C chromosomal-encoded beta-lactamases in Ochrobactrum anthropi" [PMID:11451692]
is_a: ARO:3000094 ! OCH beta-lactamase

[Term]
id: ARO:3002519
name: OCH-6
namespace: antibiotic_resistance
def: "OCH-6 beta-lactamase is an Ambler class C chromosomal-encoded beta-lactamases in Ochrobactrum anthropi" [PMID:11451692]
is_a: ARO:3000094 ! OCH beta-lactamase

[Term]
id: ARO:3002520
name: OCH-7
namespace: antibiotic_resistance
def: "OCH-7 beta-lactamase is an Ambler class C chromosomal-encoded beta-lactamases in Ochrobactrum anthropi" [PMID:11451692]
is_a: ARO:3000094 ! OCH beta-lactamase

[Term]
id: ARO:3002521
name: OCH-8
namespace: antibiotic_resistance
def: "OCH-8 beta-lactamase is an Ambler class C chromosomal-encoded beta-lactamases in Ochrobactrum anthropi" [PMID:11451692]
is_a: ARO:3000094 ! OCH beta-lactamase

[Term]
id: ARO:3002522
name: novA
namespace: antibiotic_resistance
def: "A type III ABC transporter, identified on the novobiocin biosynthetic gene cluster, involved in the transport and resistance of novobiocin." [PMID:12604514]
is_a: ARO:0010001 ! ATP-binding cassette (ABC) antibiotic efflux pump
relationship: confers_resistance_to_drug ARO:3000111 ! novobiocin

[Term]
id: ARO:3002523
name: AAC(2')-Ia
namespace: antibiotic_resistance
def: "AAC(2')-Ia is a chromosomal-encoded aminoglycoside acetyltransferase in P. stuartii" [PMID:8407825]
is_a: ARO:3000341 ! AAC(2')
relationship: confers_resistance_to_drug ARO:0000013 ! amikacin
relationship: confers_resistance_to_drug ARO:0000014 ! gentamicin C
relationship: confers_resistance_to_drug ARO:0000052 ! tobramycin
relationship: confers_resistance_to_drug ARO:3000654 ! arbekacin
relationship: confers_resistance_to_drug ARO:3000655 ! gentamicin B

[Term]
id: ARO:3002524
name: AAC(2')-Ib
namespace: antibiotic_resistance
def: "AAC(2')-Ib is a chromosomal-encoded aminoglycoside acetyltransferase in M. fortuitum and A. baumannii" [PMID:8891143]
is_a: ARO:3000341 ! AAC(2')
relationship: confers_resistance_to_drug ARO:0000013 ! amikacin
relationship: confers_resistance_to_drug ARO:0000014 ! gentamicin C
relationship: confers_resistance_to_drug ARO:0000052 ! tobramycin
relationship: confers_resistance_to_drug ARO:3000654 ! arbekacin
relationship: confers_resistance_to_drug ARO:3000655 ! gentamicin B

[Term]
id: ARO:3002525
name: AAC(2')-Ic
namespace: antibiotic_resistance
def: "AAC(2')-Ic is a chromosomal-encoded aminoglycoside acetyltransferase in M. tuberculosis and M. bovis" [PMID:9159528]
is_a: ARO:3000341 ! AAC(2')
relationship: confers_resistance_to_drug ARO:0000013 ! amikacin
relationship: confers_resistance_to_drug ARO:0000014 ! gentamicin C
relationship: confers_resistance_to_drug ARO:0000052 ! tobramycin
relationship: confers_resistance_to_drug ARO:3000654 ! arbekacin
relationship: confers_resistance_to_drug ARO:3000655 ! gentamicin B

[Term]
id: ARO:3002526
name: AAC(2')-Id
namespace: antibiotic_resistance
def: "AAC(2')-Id is a chromosomal-encoded aminoglycoside acetyltransferase in M. smegmatis" [PMID:9159528]
is_a: ARO:3000341 ! AAC(2')
relationship: confers_resistance_to_drug ARO:0000013 ! amikacin
relationship: confers_resistance_to_drug ARO:0000014 ! gentamicin C
relationship: confers_resistance_to_drug ARO:0000052 ! tobramycin
relationship: confers_resistance_to_drug ARO:3000654 ! arbekacin
relationship: confers_resistance_to_drug ARO:3000655 ! gentamicin B

[Term]
id: ARO:3002527
name: AAC(2')-Ie
namespace: antibiotic_resistance
def: "AAC(2')-Ie is a chromosomal-encoded aminoglycoside acetyltransferase in M. leprae" [PMID:9159528]
is_a: ARO:3000341 ! AAC(2')
relationship: confers_resistance_to_drug ARO:0000013 ! amikacin
relationship: confers_resistance_to_drug ARO:0000014 ! gentamicin C
relationship: confers_resistance_to_drug ARO:0000052 ! tobramycin
relationship: confers_resistance_to_drug ARO:3000654 ! arbekacin
relationship: confers_resistance_to_drug ARO:3000655 ! gentamicin B

[Term]
id: ARO:3002528
name: AAC(3)-Ia
namespace: antibiotic_resistance
def: "AAC(3)-Ia is an aminoglycoside acetyltransferase encoded by plasmids, transposons, integrons in S. marcescens, E. coli, Acinetobacter baumannii, Klebsiella pneumoniae, Klebsiella oxytoca, P. aeruginosa, Salmonella typhimurium and Proteus mirabilis" [PMID:1960117, PMID:2549372]
is_a: ARO:3000322 ! AAC(3)
relationship: confers_resistance_to_drug ARO:0000014 ! gentamicin C
relationship: confers_resistance_to_drug ARO:0000035 ! sisomicin
relationship: confers_resistance_to_drug ARO:3000655 ! gentamicin B
relationship: confers_resistance_to_drug ARO:3003675 ! plazomicin
synonym: "AAC(3)-Ia C" EXACT []
synonym: "aacC-A1" EXACT []
synonym: "aacC1" EXACT []

[Term]
id: ARO:3002529
name: AAC(3)-Id
namespace: antibiotic_resistance
def: "AAC(3)-Id is an aminoglycoside acetyltransferase encoded by genomic islands and integrons in S. enterica, P. mirabilis and Vibrio fluvialis" [PMID:15388438, PMID:18476779, PMID:15728939]
is_a: ARO:3000322 ! AAC(3)
relationship: confers_resistance_to_drug ARO:0000003 ! astromicin
relationship: confers_resistance_to_drug ARO:0000014 ! gentamicin C
relationship: confers_resistance_to_drug ARO:0000035 ! sisomicin
relationship: confers_resistance_to_drug ARO:3000655 ! gentamicin B
synonym: "AAC(3)-Ie" EXACT []
synonym: "aacCA5" EXACT []

[Term]
id: ARO:3002530
name: AAC(3)-Ib
namespace: antibiotic_resistance
def: "AAC(3)-Ib is an integron-encoded aminoglycoside acetyltransferase in P. aeruginosa" [PMID:7486920]
is_a: ARO:3000322 ! AAC(3)

[Term]
id: ARO:3002531
name: AAC(3)-Ic
namespace: antibiotic_resistance
def: "AAC(3)-Ic is an integron-encoded aminoglycoside acetyltransferase in P. aeruginosa" [PMID:12709352]
is_a: ARO:3000322 ! AAC(3)
relationship: confers_resistance_to_drug ARO:0000014 ! gentamicin C
relationship: confers_resistance_to_drug ARO:0000035 ! sisomicin
relationship: confers_resistance_to_drug ARO:3000655 ! gentamicin B

[Term]
id: ARO:3002533
name: AAC(3)-IIa
namespace: antibiotic_resistance
def: "AAC(3)-IIa is a plasmid-encoded aminoglycoside acetyltransferase in K. pneumoniae, E. cloacae, Actinobacillus pleuropneumoniae, S. typhimurium, Citrobacter freundii, and P. aeruginosa." [PMID:8913451, PMID:3892230]
is_a: ARO:3000322 ! AAC(3)
relationship: confers_resistance_to_drug ARO:0000014 ! gentamicin C
relationship: confers_resistance_to_drug ARO:0000052 ! tobramycin
relationship: confers_resistance_to_drug ARO:3000655 ! gentamicin B
relationship: confers_resistance_to_drug ARO:3003675 ! plazomicin
synonym: "aac(3)-Va" EXACT []
synonym: "aacC3" EXACT []
synonym: "aacC5" EXACT []

[Term]
id: ARO:3002534
name: AAC(3)-IIb
namespace: antibiotic_resistance
def: "AAC(3)-IIb is an aminoglycoside acetyltransferase in E. coli, A. faecalis and S. marcescens" [PMID:1577689, PMID:1444303]
is_a: ARO:3000322 ! AAC(3)
relationship: confers_resistance_to_drug ARO:0000013 ! amikacin
relationship: confers_resistance_to_drug ARO:0000014 ! gentamicin C
relationship: confers_resistance_to_drug ARO:3000655 ! gentamicin B
synonym: "aac(3)-Vb" EXACT []

[Term]
id: ARO:3002535
name: AAC(3)-IIc
namespace: antibiotic_resistance
def: "AAC(3)-IIc is a plasmid-encoded aminoglycoside acetyltransferase in E. coli and P. aeruginosa" [PMID:17088477, PMID:18467306]
is_a: ARO:3000322 ! AAC(3)
relationship: confers_resistance_to_drug ARO:0000005 ! neomycin
relationship: confers_resistance_to_drug ARO:0000024 ! butirosin
relationship: confers_resistance_to_drug ARO:0000049 ! kanamycin A
relationship: confers_resistance_to_drug ARO:3000657 ! paromomycin
synonym: "aacC2" EXACT []

[Term]
id: ARO:3002536
name: AAC(3)-IIIa
namespace: antibiotic_resistance
def: "AAC(3)-IIIa is a chromosomal-encoded aminoglycoside acetyltransferase in P. aeruginosa" [PMID:1649572, PMID:1874395]
is_a: ARO:3000322 ! AAC(3)
relationship: confers_resistance_to_drug ARO:0000014 ! gentamicin C
relationship: confers_resistance_to_drug ARO:3000655 ! gentamicin B
synonym: "aacC3" EXACT []

[Term]
id: ARO:3002537
name: AAC(3)-IIIb
namespace: antibiotic_resistance
def: "AAC(3)-IIIb is an aminoglycoside acetyltransferase in P. aeruginosa" [PMID:20387903]
is_a: ARO:3000322 ! AAC(3)
relationship: confers_resistance_to_drug ARO:0000049 ! kanamycin A

[Term]
id: ARO:3002538
name: AAC(3)-IIIc
namespace: antibiotic_resistance
def: "AAC(3)-IIIc is an aminoglycoside acetyltransferase in P. aeruginosa" []
is_a: ARO:3000322 ! AAC(3)
synonym: "ANT(2'')-Ib" EXACT []

[Term]
id: ARO:3002539
name: AAC(3)-IV
namespace: antibiotic_resistance
def: "AAC(3)-IV is a plasmid-encoded aminoglycoside acetyltransferase in E. coli, C. jejuni and P. stutzeri" [PMID:19709289, PMID:6318050]
is_a: ARO:3000322 ! AAC(3)
relationship: confers_resistance_to_drug ARO:0000037 ! apramycin
relationship: confers_resistance_to_drug ARO:3003675 ! plazomicin
synonym: "aacC4" EXACT []

[Term]
id: ARO:3002540
name: AAC(3)-VIa
namespace: antibiotic_resistance
def: "AAC(3)-VIa is a plasmid-encoded aminoglycoside acetyltransferase in E. cloacae, S. enterica and E. coli" [PMID:19949054, PMID:8257126]
is_a: ARO:3000322 ! AAC(3)
relationship: confers_resistance_to_drug ARO:0000014 ! gentamicin C
relationship: confers_resistance_to_drug ARO:3000655 ! gentamicin B

[Term]
id: ARO:3002541
name: AAC(3)-VIIa
namespace: antibiotic_resistance
def: "AAC(3)-VIIa is a chromosomal-encoded aminoglycoside acetyltransferase in Streptomyces rimosus" [PMID:2914849]
is_a: ARO:3000322 ! AAC(3)
synonym: "aacC7" EXACT []

[Term]
id: ARO:3002542
name: AAC(3)-VIIIa
namespace: antibiotic_resistance
def: "AAC(3)-VIIIa is a chromosomal-encoded aminoglycoside acetyltransferase in Streptomyces fradiae" [PMID:2060791]
is_a: ARO:3000322 ! AAC(3)
relationship: confers_resistance_to_drug ARO:0000005 ! neomycin
synonym: "aacC8" EXACT []

[Term]
id: ARO:3002543
name: AAC(3)-IXa
namespace: antibiotic_resistance
def: "AAC(3)-IXa is a chromosomal-encoded aminoglycoside acetyltransferase in Micromonospora chalcea" [PMID:2060791]
is_a: ARO:3000322 ! AAC(3)
relationship: confers_resistance_to_drug ARO:0000005 ! neomycin
synonym: "aacC9" EXACT []

[Term]
id: ARO:3002544
name: AAC(3)-Xa
namespace: antibiotic_resistance
def: "AAC(3)-Xa is a chromosomal-encoded aminoglycoside acetyltransferase in Streptomyces griseus" [PMID:10639379]
is_a: ARO:3000322 ! AAC(3)
relationship: confers_resistance_to_drug ARO:0000049 ! kanamycin A
synonym: "AAC(3)-X" EXACT []

[Term]
id: ARO:3002545
name: AAC(6')-Ia
namespace: antibiotic_resistance
def: "AAC(6')-Ia is an aminoglycoside acetyltransferase encoded by plasmids, transposons, integrons in Citrobacter diversus, E. coli, K. pneumoniae, Shigella sonnei, and P. aeruginosa." [PMID:1314803, PMID:2826403]
is_a: ARO:3000345 ! AAC(6')
synonym: "AAC(6')-I" EXACT []
synonym: "aacA1" EXACT []

[Term]
id: ARO:3002546
name: AAC(6')-Ib
namespace: antibiotic_resistance
def: "AAC(6')-Ib is an aminoglycoside acetyltransferase encoded by plasmids, transposons, integrons in K. pneumoniae, P. mirabilis, P. aeruginosa, S. enterica, K. oxytoca, S. maltophilia, E. cloacae and V. cholerae" [PMID:16641475, PMID:2841303, PMID:2824444]
is_a: ARO:3000345 ! AAC(6')
is_a: ARO:3002600 ! AAC(3)-Ib/AAC(6')-Ib''
relationship: confers_resistance_to_drug ARO:0000052 ! tobramycin
relationship: confers_resistance_to_drug ARO:3003675 ! plazomicin
synonym: "AAC(6')-4" EXACT []
synonym: "aacA4" EXACT []

[Term]
id: ARO:3002547
name: AAC(6')-Ib-cr
namespace: antibiotic_resistance
def: "AAC(6')-Ib-cr is an aminoglycoside acetyltransferase encoded by plasmids, transposons, integrons in Enterobacteriaceae. The aac(6')-Ib-cr variant gene can induce resistance against aminoglycoside and fluoroquinolone simultaneously" [PMID:16369542, PMID:18710261, PMID:18812424]
is_a: ARO:3000345 ! AAC(6')
relationship: confers_resistance_to_drug ARO:0000036 ! ciprofloxacin
relationship: confers_resistance_to_drug ARO:0000052 ! tobramycin
relationship: confers_resistance_to_drug ARO:3003675 ! plazomicin
xref: PDB:1V0C

[Term]
id: ARO:3002548
name: AAC(6')-IId
namespace: antibiotic_resistance
def: "AAC(6')-IId is an integron-encoded aminoglycoside acetyltransferase in P. aeruginosa, E. cloacae, and C. freundii." [PMID:9527761]
is_a: ARO:3000345 ! AAC(6')
synonym: "AAC(6')-Ib6" EXACT []

[Term]
id: ARO:3002549
name: AAC(6')-Ic
namespace: antibiotic_resistance
def: "AAC(6')-Ic is a chromosomal-encoded aminoglycoside acetyltransferase in S. marcescens" [PMID:1354954]
is_a: ARO:3000345 ! AAC(6')
synonym: "AAC(6')-III" EXACT []

[Term]
id: ARO:3002553
name: AAC(6')-If
namespace: antibiotic_resistance
def: "AAC(6')-If is a plasmid-encoded aminoglycoside acetyltransferase in E. cloacae" [PMID:7695286]
is_a: ARO:3000345 ! AAC(6')

[Term]
id: ARO:3002554
name: AAC(6')-Ig
namespace: antibiotic_resistance
def: "AAC(6')-Ig is a chromosomal-encoded aminoglycoside acetyltransferase in Acinetobacter haemolyticus" [PMID:7810994, PMID:8257129]
is_a: ARO:3000345 ! AAC(6')

[Term]
id: ARO:3002555
name: AAC(6')-Ih
namespace: antibiotic_resistance
def: "AAC(6')-Ih is a plasmid-encoded aminoglycoside acetyltransferase in A. baumannii" [PMID:7810994]
is_a: ARO:3000345 ! AAC(6')

[Term]
id: ARO:3002556
name: AAC(6')-Ii
namespace: antibiotic_resistance
def: "AAC(6')-Ii is a chromosomal-encoded aminoglycoside acetyltransferase in Enterococcus spp." [PMID:8239603, PMID:10378269, PMID:12767240]
is_a: ARO:3000345 ! AAC(6')
relationship: confers_resistance_to_drug ARO:3003675 ! plazomicin

[Term]
id: ARO:3002557
name: AAC(6')-Ij
namespace: antibiotic_resistance
def: "AAC(6')-Ij is a chromosomal-encoded aminoglycoside acetyltransferase in Acinetobacter genomosp. 13" [PMID:7810994]
is_a: ARO:3000345 ! AAC(6')

[Term]
id: ARO:3002558
name: AAC(6')-Ik
namespace: antibiotic_resistance
def: "AAC(6')-Ik is a chromosomal-encoded aminoglycoside acetyltransferase in Acinetobacter sp." [PMID:8001769]
is_a: ARO:3000345 ! AAC(6')

[Term]
id: ARO:3002559
name: AAC(6')-Ip
namespace: antibiotic_resistance
def: "AAC(6')-Ip is a aminoglycoside acetyltransferase encoded by plasmids and integrons in C. freundii, E. coli, E. faecium and Enterobacter aerogenes" [PMID:9021185, PMID:7793874, PMID:11557456]
is_a: ARO:3000345 ! AAC(6')
synonym: "aac(6')-Il, AAC(6')-Im, aacA7" EXACT []

[Term]
id: ARO:3002560
name: AAC(6')-Iq
namespace: antibiotic_resistance
def: "AAC(6')-Iq is a aminoglycoside acetyltransferase encoded by plasmids and integrons in K. pneumoniae" [PMID:9624504]
is_a: ARO:3000345 ! AAC(6')

[Term]
id: ARO:3002561
name: AAC(6')-Ir
namespace: antibiotic_resistance
def: "AAC(6')-Ir is a chromosomal-encoded aminoglycoside acetyltransferase in Acinetobacter genomosp. 14" [PMID:10188279]
is_a: ARO:3000345 ! AAC(6')

[Term]
id: ARO:3002562
name: AAC(6')-Is
namespace: antibiotic_resistance
def: "AAC(6')-Is is a chromosomal-encoded aminoglycoside acetyltransferase in Acinetobacter genomosp. 15" [PMID:10188279]
is_a: ARO:3000345 ! AAC(6')

[Term]
id: ARO:3002563
name: AAC(6')-Isa
namespace: antibiotic_resistance
def: "AAC(6')-Isa is a plasmid-encoded aminoglycoside acetyltransferase in Streptomyces albulus" [PMID:15625322]
is_a: ARO:3000345 ! AAC(6')

[Term]
id: ARO:3002564
name: AAC(6')-It
namespace: antibiotic_resistance
def: "AAC(6')-It is a chromosomal-encoded aminoglycoside acetyltransferase in Acinetobacter genomosp. 16" [PMID:10188279]
is_a: ARO:3000345 ! AAC(6')

[Term]
id: ARO:3002565
name: AAC(6')-Iu
namespace: antibiotic_resistance
def: "AAC(6')-Iu is a chromosomal-encoded aminoglycoside acetyltransferase in Acinetobacter genomosp. 17" [PMID:10188279]
is_a: ARO:3000345 ! AAC(6')

[Term]
id: ARO:3002566
name: AAC(6')-Iv
namespace: antibiotic_resistance
def: "AAC(6')-Iv is a chromosomal-encoded aminoglycoside acetyltransferase in Acinetobacter sp." [PMID:10188279]
is_a: ARO:3000345 ! AAC(6')

[Term]
id: ARO:3002567
name: AAC(6')-Iw
namespace: antibiotic_resistance
def: "AAC(6')-Iw is a chromosomal-encoded aminoglycoside acetyltransferase in Acinetobacter sp." [PMID:10188279]
is_a: ARO:3000345 ! AAC(6')

[Term]
id: ARO:3002568
name: AAC(6')-Ix
namespace: antibiotic_resistance
def: "AAC(6')-Ix is a chromosomal-encoded aminoglycoside acetyltransferase in Acinetobacter sp." [PMID:10188279]
is_a: ARO:3000345 ! AAC(6')

[Term]
id: ARO:3002569
name: AAC(6')-Iy
namespace: antibiotic_resistance
def: "AAC(6')-Iy is a chromosomal-encoded aminoglycoside acetyltransferase in S. enteritidis and S. enterica. Regulatory mutation required to increase expression of this chromosomally-encoded gene for resistance. In the specific system, aminoglycoside resistance was due to a transcriptional fusion secondary to a chromosomal deletion in which the downstream aac(6')-Iy gene was placed under the control of the upstream nmpC promoter." [PMID:10542165]
is_a: ARO:3000345 ! AAC(6')

[Term]
id: ARO:3002570
name: AAC(6')-Iz
namespace: antibiotic_resistance
def: "AAC(6')-Iz is a chromosomal-encoded aminoglycoside acetyltransferase in S. maltophilia" [PMID:10508008]
is_a: ARO:3000345 ! AAC(6')

[Term]
id: ARO:3002571
name: AAC(6')-Iaa
namespace: antibiotic_resistance
def: "AAC(6')-Iaa is a chromosomal-encoded aminoglycoside acetyltransferase in S. typhimurium" [PMID:12679553]
is_a: ARO:3000345 ! AAC(6')

[Term]
id: ARO:3002572
name: AAC(6')-Iad
namespace: antibiotic_resistance
def: "AAC(6')-Iad is a plasmid-encoded aminoglycoside acetyltransferase in Acinetobacter genomosp. 3" [PMID:15155202]
is_a: ARO:3000345 ! AAC(6')

[Term]
id: ARO:3002573
name: AAC(6')-Iae
namespace: antibiotic_resistance
def: "AAC(6')-Iae is an integron-encoded aminoglycoside acetyltransferase in P. aeruginosa and S. enterica" []
is_a: ARO:3000345 ! AAC(6')

[Term]
id: ARO:3002574
name: AAC(6')-Iaf
namespace: antibiotic_resistance
def: "AAC(6')-Iaf is an aminoglycoside acetyltransferase encoded by plasmids and integrons in P. aeruginosa" [PMID:19349516]
is_a: ARO:3000345 ! AAC(6')

[Term]
id: ARO:3002575
name: AAC(6')-Iai
namespace: antibiotic_resistance
def: "AAC(6')-Iai is an aminoglycoside acetyltransferase encoded by plasmids and integrons in P. aeruginosa" []
is_a: ARO:3000345 ! AAC(6')

[Term]
id: ARO:3002576
name: AAC(6')-Ib3
namespace: antibiotic_resistance
def: "AAC(6')-Ib3 is an integron-encoded aminoglycoside acetyltransferase in P. aeruginosa" [PMID:9527761, PMID:1331747]
is_a: ARO:3000345 ! AAC(6')
synonym: "AAC(6')-Ib5" EXACT []
synonym: "aacA4" EXACT []

[Term]
id: ARO:3002577
name: AAC(6')-Ib4
namespace: antibiotic_resistance
def: "AAC(6')-Ib4 is an aminoglycoside acetyltransferase in Serratia spp." [PMID:1339319]
is_a: ARO:3000345 ! AAC(6')

[Term]
id: ARO:3002578
name: AAC(6')-Ib7
namespace: antibiotic_resistance
def: "AAC(6')-Ib7 is a plasmid-encoded aminoglycoside acetyltransferase in E. cloacae and C. freundii" [PMID:9527761]
is_a: ARO:3000345 ! AAC(6')

[Term]
id: ARO:3002579
name: AAC(6')-Ib8
namespace: antibiotic_resistance
def: "AAC(6')-Ib8 is a plasmid-encoded aminoglycoside acetyltransferase in E. cloacae" [PMID:9527761]
is_a: ARO:3000345 ! AAC(6')

[Term]
id: ARO:3002580
name: AAC(6')-Ib9
namespace: antibiotic_resistance
def: "AAC(6')-Ib9 is an integron-encoded aminoglycoside acetyltransferase in P. aeruginosa" [PMID:9835500]
is_a: ARO:3000345 ! AAC(6')

[Term]
id: ARO:3002581
name: AAC(6')-Ib10
namespace: antibiotic_resistance
def: "AAC(6')-Ib10 is an integron-encoded aminoglycoside acetyltransferase in P. aeruginosa" [PMID:9579076]
is_a: ARO:3000345 ! AAC(6')

[Term]
id: ARO:3002582
name: AAC(6')-Ib11
namespace: antibiotic_resistance
def: "AAC(6')-Ib11 is an integron-encoded aminoglycoside acetyltransferase in S. enterica" [PMID:12543680]
is_a: ARO:3000345 ! AAC(6')

[Term]
id: ARO:3002583
name: AAC(6')-29a
namespace: antibiotic_resistance
def: "AAC(6')-29a is an integron-encoded aminoglycoside acetyltransferase in P. aeruginosa" [PMID:11158753]
is_a: ARO:3000345 ! AAC(6')

[Term]
id: ARO:3002584
name: AAC(6')-29b
namespace: antibiotic_resistance
def: "AAC(6')-29b is an integron-encoded aminoglycoside acetyltransferase in P. aeruginosa" [PMID:11158753]
is_a: ARO:3000345 ! AAC(6')

[Term]
id: ARO:3002585
name: AAC(6')-31
namespace: antibiotic_resistance
def: "AAC(6')-31 is an integron-encoded aminoglycoside acetyltransferase in Pseudomonas putida, A. baumannii and K. pneumoniae" [PMID:17470660]
is_a: ARO:3000345 ! AAC(6')

[Term]
id: ARO:3002586
name: AAC(6')-32
namespace: antibiotic_resistance
def: "AAC(6')-32 is an aminoglycoside acetyltransferase encoded by plasmids and integrons in P. aeruginosa" [PMID:17938181]
is_a: ARO:3000345 ! AAC(6')

[Term]
id: ARO:3002587
name: AAC(6')-33
namespace: antibiotic_resistance
def: "AAC(6')-33 is an integron-encoded aminoglycoside acetyltransferase in P. aeruginosa" [PMID:19738007]
is_a: ARO:3000345 ! AAC(6')

[Term]
id: ARO:3002588
name: AAC(6')-I30
namespace: antibiotic_resistance
def: "AAC(6')-I30 is an integron-encoded aminoglycoside acetyltransferase in S. enterica" [PMID:15231768]
is_a: ARO:3000345 ! AAC(6')

[Term]
id: ARO:3002589
name: AAC(6')-Iid
namespace: antibiotic_resistance
def: "AAC(6')-Iid is a chromosomal-encoded aminoglycoside acetyltransferase in Enterococcus durans" [PMID:15849260]
is_a: ARO:3000345 ! AAC(6')

[Term]
id: ARO:3002590
name: AAC(6')-Iih
namespace: antibiotic_resistance
def: "AAC(6')-Iih is a chromosomal-encoded aminoglycoside acetyltransferase in Enterococcus hirae" [PMID:15849260]
is_a: ARO:3000345 ! AAC(6')

[Term]
id: ARO:3002591
name: AAC(6')-Ib-Suzhou
namespace: antibiotic_resistance
def: "AAC(6')-Ib-Suzhou is an aminoglycoside acetyltransferase in E. cloacae and K. pneumoniae" [PMID:18843996]
is_a: ARO:3000345 ! AAC(6')

[Term]
id: ARO:3002592
name: AAC(6')-Ib-Hangzhou
namespace: antibiotic_resistance
def: "AAC(6')-Ib-Hangzhou is an aminoglycoside acetyltransferase in A. baumannii" []
is_a: ARO:3000345 ! AAC(6')

[Term]
id: ARO:3002593
name: AAC(6')-Ib-SK
namespace: antibiotic_resistance
def: "AAC(6')-Ib-SK is a chromosomal-encoded aminoglycoside acetyltransferase in Streptomyces kanamyceticus" [PMID:3838980]
is_a: ARO:3000345 ! AAC(6')
synonym: "AAC(6')-SK" EXACT []
synonym: "kac" EXACT []

[Term]
id: ARO:3002594
name: AAC(6')-IIa
namespace: antibiotic_resistance
def: "AAC(6')-IIa is an aminoglycoside acetyltransferase encoded by plasmids and integrons in P. aeruginosa and S. enterica" [PMID:2515793]
is_a: ARO:3000345 ! AAC(6')

[Term]
id: ARO:3002595
name: AAC(6')-IIb
namespace: antibiotic_resistance
def: "AAC(6')-IIb is an integron-encoded aminoglycoside acetyltransferase in P. fluorescens" []
is_a: ARO:3000345 ! AAC(6')

[Term]
id: ARO:3002596
name: AAC(6')-IIc
namespace: antibiotic_resistance
def: "AAC(6')-IIc is an aminoglycoside acetyltransferase encoded by plasmids and integrons in E. cloacae" [PMID:15761066]
is_a: ARO:3000345 ! AAC(6')

[Term]
id: ARO:3002597
name: AAC(6')-Ie-APH(2'')-Ia
namespace: antibiotic_resistance
def: "AAC(6')-Ie-APH(2'')-Ia is an aminoglycoside acetyltransferase encoded by plasmids and transposons in S. aureus, E. faecalis, E. faecium and Staphylococcus warneri" [PMID:10021417, PMID:2833561]
is_a: ARO:3000128 ! APH(2'')
is_a: ARO:3000345 ! AAC(6')
relationship: confers_resistance_to_drug ARO:3003675 ! plazomicin
synonym: "APH(2''), aph(2'')-bifunctional, AAC(6')-APH(2'')" EXACT []
synonym: "aac(6')-bifunctional" EXACT []
synonym: "aacA-aphD" EXACT []

[Term]
id: ARO:3002598
name: ANT(3'')-Ii-AAC(6')-IId fusion protein
namespace: antibiotic_resistance
def: "ANT(3'')-Ii-AAC(6')-Iid is an integron-encoded aminoglycoside acetyltransferase in S. marcescens." [PMID:1577689, PMID:11959575]
is_a: ARO:3000345 ! AAC(6')
is_a: ARO:3004275 ! ANT(3'')

[Term]
id: ARO:3002599
name: AAC(6')-30/AAC(6')-Ib' fusion protein
namespace: antibiotic_resistance
def: "AAC(6')-30/AAC(6')-Ib' is an integron-encoded aminoglycoside acetyltransferase in P. aeruginosa" [PMID:15561846]
is_a: ARO:3000345 ! AAC(6')

[Term]
id: ARO:3002600
name: AAC(3)-Ib/AAC(6')-Ib''
namespace: antibiotic_resistance
def: "AAC(3)-Ib/AAC(6')-Ib'' is an integron-encoded aminoglycoside acetyltransferase in P. aeruginosa" [PMID:11850242]
is_a: ARO:3000345 ! AAC(6')
is_a: ARO:3002530 ! AAC(3)-Ib
relationship: confers_resistance_to_drug ARO:0000014 ! gentamicin C
relationship: confers_resistance_to_drug ARO:0000049 ! kanamycin A
relationship: confers_resistance_to_drug ARO:0000052 ! tobramycin

[Term]
id: ARO:3002601
name: aadA
namespace: antibiotic_resistance
def: "ANT(3'')-Ia is an aminoglycoside nucleotidyltransferase gene encoded by plasmids, transposons, integrons in Enterobacteriaceae, A. baumannii, P. aeruginosa and Vibrio cholerae" [PMID:2986186]
is_a: ARO:3000232 ! ANT(3'')-Ia
relationship: confers_resistance_to_drug ARO:0000039 ! spectinomycin
relationship: confers_resistance_to_drug ARO:0000040 ! streptomycin
synonym: "aadA, aadA1, aad(3'')(9)" EXACT []

[Term]
id: ARO:3002602
name: aadA2
namespace: antibiotic_resistance
def: "aadA2 is an aminoglycoside nucleotidyltransferase gene encoded by plasmids and integrons in K. pneumoniae, Salmonella spp., Corynebacterium glutamicum, C. freundii and Aeromonas spp." [PMID:17526756]
is_a: ARO:3000232 ! ANT(3'')-Ia
relationship: confers_resistance_to_drug ARO:0000039 ! spectinomycin
relationship: confers_resistance_to_drug ARO:0000040 ! streptomycin

[Term]
id: ARO:3002603
name: aadA3
namespace: antibiotic_resistance
def: "aadA3 is an aminoglycoside nucleotidyltransferase gene encoded by plasmids, transposons and integrons in E. coli" [PMID:1314803]
is_a: ARO:3000232 ! ANT(3'')-Ia
relationship: confers_resistance_to_drug ARO:0000039 ! spectinomycin
relationship: confers_resistance_to_drug ARO:0000040 ! streptomycin

[Term]
id: ARO:3002604
name: aadA4
namespace: antibiotic_resistance
def: "aadA4 is an aminoglycoside nucleotidyltransferase gene encoded by plasmids and chromosomes in Bordetella parapertussis and E. coli" [PMID:12910271, PMID:18458128]
is_a: ARO:3000232 ! ANT(3'')-Ia
relationship: confers_resistance_to_drug ARO:0000039 ! spectinomycin
relationship: confers_resistance_to_drug ARO:0000040 ! streptomycin

[Term]
id: ARO:3002605
name: aadA5
namespace: antibiotic_resistance
def: "aadA5 is an aminoglycoside nucleotidyltransferase gene encoded by plasmids, transposons and integrons in E. coli, K. pneumoniae, Kluyvera georgiana, P. aeruginosa and E. cloacae" [PMID:10582907]
is_a: ARO:3000232 ! ANT(3'')-Ia
relationship: confers_resistance_to_drug ARO:0000039 ! spectinomycin
relationship: confers_resistance_to_drug ARO:0000040 ! streptomycin

[Term]
id: ARO:3002606
name: aadA6
namespace: antibiotic_resistance
def: "aadA6 is an integron-encoded aminoglycoside nucleotidyltransferase gene in P. aeruginosa" []
is_a: ARO:3000232 ! ANT(3'')-Ia
relationship: confers_resistance_to_drug ARO:0000039 ! spectinomycin
relationship: confers_resistance_to_drug ARO:0000040 ! streptomycin

[Term]
id: ARO:3002607
name: aadA7
namespace: antibiotic_resistance
def: "aadA7 is an integron-encoded aminoglycoside nucleotidyltransferase gene in V. fluvialis, P. aeruginosa, E. coli, V. cholerae and S. enterica" [PMID:15117923]
is_a: ARO:3000232 ! ANT(3'')-Ia
relationship: confers_resistance_to_drug ARO:0000039 ! spectinomycin
relationship: confers_resistance_to_drug ARO:0000040 ! streptomycin

[Term]
id: ARO:3002608
name: aadA8
namespace: antibiotic_resistance
def: "aadA8 is an aminoglycoside nucleotidyltransferase gene encoded by plasmids and integrons in V. cholerae, K. pneumoniae and Bacillus endophyticus" [PMID:19719593]
is_a: ARO:3000232 ! ANT(3'')-Ia
relationship: confers_resistance_to_drug ARO:0000039 ! spectinomycin
relationship: confers_resistance_to_drug ARO:0000040 ! streptomycin

[Term]
id: ARO:3002609
name: aadA9
namespace: antibiotic_resistance
def: "aadA9 is a plasmid-encoded aminoglycoside nucleotidyltransferase gene in C. glutamicum" [PMID:12383729]
is_a: ARO:3000232 ! ANT(3'')-Ia
relationship: confers_resistance_to_drug ARO:0000039 ! spectinomycin
relationship: confers_resistance_to_drug ARO:0000040 ! streptomycin

[Term]
id: ARO:3002611
name: aadA11
namespace: antibiotic_resistance
def: "aadA11 is an integron-encoded aminoglycoside nucleotidyltransferase gene in E. coli and P. aeruginosa" [PMID:16451415]
is_a: ARO:3000232 ! ANT(3'')-Ia
relationship: confers_resistance_to_drug ARO:0000039 ! spectinomycin
relationship: confers_resistance_to_drug ARO:0000040 ! streptomycin

[Term]
id: ARO:3002612
name: aadA12
namespace: antibiotic_resistance
def: "aadA12 is an integron-encoded aminoglycoside nucleotidyltransferase gene in E. coli, Yersinia enterocolitica and S. enterica" [PMID:19538087]
is_a: ARO:3000232 ! ANT(3'')-Ia
relationship: confers_resistance_to_drug ARO:0000039 ! spectinomycin
relationship: confers_resistance_to_drug ARO:0000040 ! streptomycin

[Term]
id: ARO:3002613
name: aadA13
namespace: antibiotic_resistance
def: "aadA13 is an aminoglycoside nucleotidyltransferase gene encoded by plasmids and integrons in Pseudomonas rettgeri, P. aeruginosa, Y. enterocolitica and E. coli" [PMID:18268088]
is_a: ARO:3000232 ! ANT(3'')-Ia
relationship: confers_resistance_to_drug ARO:0000039 ! spectinomycin
relationship: confers_resistance_to_drug ARO:0000040 ! streptomycin

[Term]
id: ARO:3002614
name: aadA14
namespace: antibiotic_resistance
def: "aadA14 is a plasmid-encoded aminoglycoside nucleotidyltransferase gene in Pasteurella multocida" [PMID:15980396]
is_a: ARO:3000232 ! ANT(3'')-Ia
relationship: confers_resistance_to_drug ARO:0000039 ! spectinomycin
relationship: confers_resistance_to_drug ARO:0000040 ! streptomycin

[Term]
id: ARO:3002615
name: aadA15
namespace: antibiotic_resistance
def: "aadA15 is an integron-encoded aminoglycoside nucleotidyltransferase gene in P. aeruginosa" [PMID:16816399]
is_a: ARO:3000232 ! ANT(3'')-Ia
relationship: confers_resistance_to_drug ARO:0000039 ! spectinomycin
relationship: confers_resistance_to_drug ARO:0000040 ! streptomycin

[Term]
id: ARO:3002616
name: aadA16
namespace: antibiotic_resistance
def: "aadA16 is an aminoglycoside nucleotidyltransferase gene encoded by plasmids and integrons in E. coli, V. cholerae and K. pneumoniae" [PMID:19008256]
is_a: ARO:3000232 ! ANT(3'')-Ia
relationship: confers_resistance_to_drug ARO:0000039 ! spectinomycin
relationship: confers_resistance_to_drug ARO:0000040 ! streptomycin

[Term]
id: ARO:3002617
name: aadA17
namespace: antibiotic_resistance
def: "aadA17 is an integron-encoded aminoglycoside nucleotidyltransferase gene in Aeromonas media" []
is_a: ARO:3000232 ! ANT(3'')-Ia
relationship: confers_resistance_to_drug ARO:0000039 ! spectinomycin
relationship: confers_resistance_to_drug ARO:0000040 ! streptomycin

[Term]
id: ARO:3002618
name: aadA21
namespace: antibiotic_resistance
def: "aadA21 is an integron-encoded aminoglycoside nucleotidyltransferase gene in Salmonella spp." [PMID:12760885]
is_a: ARO:3000232 ! ANT(3'')-Ia
relationship: confers_resistance_to_drug ARO:0000039 ! spectinomycin
relationship: confers_resistance_to_drug ARO:0000040 ! streptomycin

[Term]
id: ARO:3002619
name: aadA22
namespace: antibiotic_resistance
def: "aadA22 is an aminoglycoside nucleotidyltransferase gene encoded by plasmids and integrons in S. enterica and E. coli" [PMID:17597002]
is_a: ARO:3000232 ! ANT(3'')-Ia
relationship: confers_resistance_to_drug ARO:0000039 ! spectinomycin
relationship: confers_resistance_to_drug ARO:0000040 ! streptomycin

[Term]
id: ARO:3002620
name: aadA23
namespace: antibiotic_resistance
def: "aadA23 is an integron-encoded aminoglycoside nucleotidyltransferase gene in S. enterica" [PMID:15761062]
is_a: ARO:3000232 ! ANT(3'')-Ia
relationship: confers_resistance_to_drug ARO:0000039 ! spectinomycin
relationship: confers_resistance_to_drug ARO:0000040 ! streptomycin

[Term]
id: ARO:3002621
name: aadA24
namespace: antibiotic_resistance
def: "aadA24 is an integron-encoded aminoglycoside nucleotidyltransferase gene in Salmonella spp." [PMID:17650961]
is_a: ARO:3000232 ! ANT(3'')-Ia
relationship: confers_resistance_to_drug ARO:0000039 ! spectinomycin
relationship: confers_resistance_to_drug ARO:0000040 ! streptomycin

[Term]
id: ARO:3002622
name: aadA6/aadA10
namespace: antibiotic_resistance
def: "aadA6/aadA10 is an integron-encoded aminoglycoside nucleotidyltransferase gene cassette in P. aeruginosa" [PMID:16495246]
is_a: ARO:3000232 ! ANT(3'')-Ia
relationship: confers_resistance_to_drug ARO:0000039 ! spectinomycin
relationship: confers_resistance_to_drug ARO:0000040 ! streptomycin

[Term]
id: ARO:3002623
name: ANT(4')-Ia
namespace: antibiotic_resistance
def: "ANT(4')-Ia is a plasmid-encoded aminoglycoside nucleotidyltransferase in S. epidermidis, S. aureus, Enterococcus spp. and Bacillus spp." [PMID:659332, PMID:3010356]
is_a: ARO:3000229 ! ANT(4')
relationship: confers_resistance_to_drug ARO:3003675 ! plazomicin
synonym: "aadD" EXACT []
synonym: "aadD2" EXACT []

[Term]
id: ARO:3002624
name: ANT(4')-IIa
namespace: antibiotic_resistance
def: "ANT(4')-IIa is a plasmid-encoded aminoglycoside nucleotidyltransferase in P. aeruginosa and Enterobacteriaceae" [PMID:8494365, PMID:1965106]
is_a: ARO:3000229 ! ANT(4')

[Term]
id: ARO:3002625
name: ANT(4')-IIb
namespace: antibiotic_resistance
def: "ANT(4')-IIb is a transposon-encoded aminoglycoside nucleotidyltransferase in P. aeruginosa" [PMID:12709326]
is_a: ARO:3000229 ! ANT(4')

[Term]
id: ARO:3002626
name: ANT(6)-Ia
namespace: antibiotic_resistance
def: "ANT(6)-Ia is an aminoglycoside nucleotidyltransferase gene encoded by plasmids and chromosomes in Staphylococcus epidermidis, E. faecium, Streptococcus suis, S. aureus, E. faecalis and Streptococcus mitis" [PMID:2168151, PMID:19603075, PMID:15774886]
is_a: ARO:3000225 ! ANT(6)
relationship: confers_resistance_to_drug ARO:0000040 ! streptomycin
synonym: "ant6, aadE" EXACT []

[Term]
id: ARO:3002627
name: aadK
namespace: antibiotic_resistance
def: "aadK is a chromosomal-encoded aminoglycoside nucleotidyltransferase gene in B. subtilis and Bacillus spp." [PMID:2550327, PMID:8293959]
is_a: ARO:3000225 ! ANT(6)
relationship: confers_resistance_to_drug ARO:0000040 ! streptomycin

[Term]
id: ARO:3002628
name: aad(6)
namespace: antibiotic_resistance
def: "aad(6) is a plasmid-encoded aminoglycoside nucleotidyltransferase gene in E. faecalis and Streptococcus oralis" [PMID:11735367, PMID:17407061]
is_a: ARO:3000225 ! ANT(6)
relationship: confers_resistance_to_drug ARO:0000040 ! streptomycin

[Term]
id: ARO:3002629
name: ANT(6)-Ib
namespace: antibiotic_resistance
def: "ANT(6)-Ib is an aminoglycoside nucleotidyltransferase gene encoded by transferable pathogenicity islands in C. fetus subsp. fetus and B. subtilis" [PMID:20479200]
is_a: ARO:3000225 ! ANT(6)
relationship: confers_resistance_to_drug ARO:0000040 ! streptomycin

[Term]
id: ARO:3002630
name: ANT(9)-Ia
namespace: antibiotic_resistance
def: "ANT(9)-Ia is an aminoglycoside nucleotidyltransferase encoded by plasmids and transposons in S. aureus, Enterococcus spp., Staphylococcus sciuri and E. faecalis" [PMID:2993813, PMID:3004956, PMID:23511231]
is_a: ARO:3000228 ! ANT(9)
relationship: confers_resistance_to_drug ARO:0000039 ! spectinomycin
synonym: "aad(9)" EXACT []
synonym: "aad9" EXACT []
synonym: "spc" EXACT []
synonym: "spw" EXACT []

[Term]
id: ARO:3002631
name: spd
namespace: antibiotic_resistance
def: "spd is a plasmid-encoded aminoglycoside nucleotidyltransferase gene in S. aureus" [PMID:24402501]
is_a: ARO:3000228 ! ANT(9)
relationship: confers_resistance_to_drug ARO:0000039 ! spectinomycin

[Term]
id: ARO:3002634
name: APH(2'')-Ie
namespace: antibiotic_resistance
def: "APH(2'')-Ie is a plasmid or transposon-encoded aminoglycoside phosphotransferase in E. faecium and E. casseliflavus" [PMID:17030911]
is_a: ARO:3000128 ! APH(2'')

[Term]
id: ARO:3002635
name: APH(2'')-IIa
namespace: antibiotic_resistance
def: "APH(2'')-IIa is a chromosomal-encoded aminoglycoside phosphotransferase in E. faecium and E. coli" [PMID:10991878]
is_a: ARO:3000128 ! APH(2'')
relationship: confers_resistance_to_drug ARO:3003675 ! plazomicin
synonym: "aph(2'')-Ib" EXACT []
xref: PDB:3HAV

[Term]
id: ARO:3002636
name: APH(2'')-IIIa
namespace: antibiotic_resistance
def: "APH(2'')-IIIa is a plasmid-encoded aminoglycoside phosphotransferase in Enterococcus gallinarum" [PMID:9055984]
is_a: ARO:3000128 ! APH(2'')
synonym: "aph(2'')-Ic" EXACT []

[Term]
id: ARO:3002637
name: APH(2'')-IVa
namespace: antibiotic_resistance
def: "APH(2'')-IVa is a chromosomal-encoded aminoglycoside phosphotransferase in E. casseliflavus" [PMID:9593155]
is_a: ARO:3000128 ! APH(2'')
synonym: "aph(2'')-Id" EXACT []
xref: PDB:3N4T

[Term]
id: ARO:3002638
name: APH(3'')-Ia
namespace: antibiotic_resistance
def: "APH(3'')-Ia is a chromosomal-encoded aminoglycoside phosphotransferase in S. griseus" [PMID:2167474]
is_a: ARO:3000127 ! APH(3'')
relationship: confers_resistance_to_drug ARO:3003675 ! plazomicin
synonym: "aphD2" EXACT []
synonym: "aphE" EXACT []

[Term]
id: ARO:3002639
name: APH(3'')-Ib
namespace: antibiotic_resistance
def: "APH(3'')-Ib is an aminoglycoside phosphotransferase encoded by plasmids, transposons, integrative conjugative elements and chromosomes in Enterobacteriaceae and Pseudomonas spp." [PMID:2653965]
is_a: ARO:3000127 ! APH(3'')
relationship: confers_resistance_to_drug ARO:0000040 ! streptomycin
synonym: "orfH" EXACT []
synonym: "strA" EXACT []

[Term]
id: ARO:3002640
name: APH(3'')-Ic
namespace: antibiotic_resistance
def: "APH(3'')-Ic is a chromosomal-encoded aminoglycoside phosphotransferase in M. fortuitum" [PMID:16954315]
is_a: ARO:3000127 ! APH(3'')

[Term]
id: ARO:3002641
name: APH(3')-Ia
namespace: antibiotic_resistance
def: "APH(3')-Ia is a transposon-encoded aminoglycoside phosphotransferase in E. coli and S. enterica. It is identical at the protein sequence to APH(3')-Ic, an aminoglycoside phosphotransferase encoded by plasmids, transposons and genomic islands in K. pneumoniae, A. baumannii, S. marcescens, Corynebacterium spp., Photobacterium spp. and Citrobacter spp." [PMID:10732668, PMID:2160941, PMID:6270337]
is_a: ARO:3000126 ! APH(3')
relationship: confers_resistance_to_drug ARO:0000021 ! ribostamycin
relationship: confers_resistance_to_drug ARO:0000049 ! kanamycin A
relationship: confers_resistance_to_drug ARO:3000657 ! paromomycin
relationship: confers_resistance_to_drug ARO:3000700 ! lividomycin A
relationship: confers_resistance_to_drug ARO:3000701 ! lividomycin B
synonym: "APH(3')-Ic" EXACT []
synonym: "aphA-1" EXACT []
synonym: "apha1-1AB" EXACT []
synonym: "apha7" EXACT []

[Term]
id: ARO:3002642
name: APH(3')-Ib
namespace: antibiotic_resistance
def: "APH(3')-Ib is a plasmid-encoded aminoglycoside phosphotransferase in E. coli" [PMID:2832861]
is_a: ARO:3000126 ! APH(3')
relationship: confers_resistance_to_drug ARO:0000021 ! ribostamycin
relationship: confers_resistance_to_drug ARO:0000049 ! kanamycin A
relationship: confers_resistance_to_drug ARO:3000655 ! gentamicin B
relationship: confers_resistance_to_drug ARO:3000657 ! paromomycin
relationship: confers_resistance_to_drug ARO:3000700 ! lividomycin A
relationship: confers_resistance_to_drug ARO:3000701 ! lividomycin B
synonym: "aphA-like" EXACT []

[Term]
id: ARO:3002644
name: APH(3')-IIa
namespace: antibiotic_resistance
def: "APH(3')-IIa is a transposon-encoded aminoglycoside phosphotransferase in E. coli" [PMID:6295884]
is_a: ARO:3000126 ! APH(3')
relationship: confers_resistance_to_drug ARO:0000021 ! ribostamycin
relationship: confers_resistance_to_drug ARO:0000024 ! butirosin
relationship: confers_resistance_to_drug ARO:3000655 ! gentamicin B
relationship: confers_resistance_to_drug ARO:3000657 ! paromomycin
synonym: "aphA-2" EXACT []
xref: PDB:1ND4

[Term]
id: ARO:3002645
name: APH(3')-IIb
namespace: antibiotic_resistance
def: "APH(3')-IIb is a chromosomal-encoded aminoglycoside phosphotransferase in P. aeruginosa" [PMID:14638496, PMID:10984043]
is_a: ARO:3000126 ! APH(3')
relationship: confers_resistance_to_drug ARO:0000021 ! ribostamycin
relationship: confers_resistance_to_drug ARO:0000024 ! butirosin
relationship: confers_resistance_to_drug ARO:0000049 ! kanamycin A
relationship: confers_resistance_to_drug ARO:3000655 ! gentamicin B
relationship: confers_resistance_to_drug ARO:3000657 ! paromomycin
synonym: "APH(3')-IIps" EXACT []

[Term]
id: ARO:3002646
name: APH(3')-IIc
namespace: antibiotic_resistance
def: "APH(3')-IIc is a chromosomal-encoded aminoglycoside phosphotransferase in S. maltophilia" [PMID:17088477]
is_a: ARO:3000126 ! APH(3')
relationship: confers_resistance_to_drug ARO:0000021 ! ribostamycin
relationship: confers_resistance_to_drug ARO:0000024 ! butirosin
relationship: confers_resistance_to_drug ARO:0000049 ! kanamycin A
relationship: confers_resistance_to_drug ARO:3000655 ! gentamicin B
relationship: confers_resistance_to_drug ARO:3000657 ! paromomycin

[Term]
id: ARO:3002647
name: APH(3')-IIIa
namespace: antibiotic_resistance
def: "APH(3')-IIIa is a plasmid-encoded aminoglycoside phosphotransferase in S. aureus and Enterococcus spp." [PMID:6313476]
is_a: ARO:3000126 ! APH(3')
relationship: confers_resistance_to_drug ARO:0000021 ! ribostamycin
relationship: confers_resistance_to_drug ARO:0000024 ! butirosin
relationship: confers_resistance_to_drug ARO:0000049 ! kanamycin A
relationship: confers_resistance_to_drug ARO:3000655 ! gentamicin B
relationship: confers_resistance_to_drug ARO:3000657 ! paromomycin
relationship: confers_resistance_to_drug ARO:3000700 ! lividomycin A
relationship: confers_resistance_to_drug ARO:3000701 ! lividomycin B
relationship: confers_resistance_to_drug ARO:3003675 ! plazomicin
xref: PDB:1L8T

[Term]
id: ARO:3002648
name: APH(3')-IVa
namespace: antibiotic_resistance
def: "APH(3')-IVa is a chromosomal-encoded aminoglycoside phosphotransferase in B. circulans" [PMID:3006668]
is_a: ARO:3000126 ! APH(3')
relationship: confers_resistance_to_drug ARO:0000021 ! ribostamycin
relationship: confers_resistance_to_drug ARO:0000024 ! butirosin
relationship: confers_resistance_to_drug ARO:0000049 ! kanamycin A
relationship: confers_resistance_to_drug ARO:3000655 ! gentamicin B
relationship: confers_resistance_to_drug ARO:3000657 ! paromomycin
synonym: "aphA-4" EXACT []

[Term]
id: ARO:3002649
name: APH(3')-Va
namespace: antibiotic_resistance
def: "APH(3')-Va is a chromosomal-encoded aminoglycoside phosphotransferase in Streptomyces fradiae" [PMID:6310563]
is_a: ARO:3000126 ! APH(3')
relationship: confers_resistance_to_drug ARO:0000021 ! ribostamycin
relationship: confers_resistance_to_drug ARO:3000657 ! paromomycin
synonym: "aphA-5a" EXACT []

[Term]
id: ARO:3002650
name: APH(3')-Vb
namespace: antibiotic_resistance
def: "APH(3')-Vb is a chromosomal-encoded aminoglycoside phosphotransferase in Streptomyces ribosidificus" [PMID:2851496]
is_a: ARO:3000126 ! APH(3')
relationship: confers_resistance_to_drug ARO:0000021 ! ribostamycin
relationship: confers_resistance_to_drug ARO:3000657 ! paromomycin
synonym: "aphA-5b, rph" EXACT []

[Term]
id: ARO:3002651
name: APH(3')-Vc
namespace: antibiotic_resistance
def: "APH(3')-Vc is a chromosomal-encoded aminoglycoside phosphotransferase in M. chalcea" [PMID:1663923]
is_a: ARO:3000126 ! APH(3')
relationship: confers_resistance_to_drug ARO:0000021 ! ribostamycin
relationship: confers_resistance_to_drug ARO:3000657 ! paromomycin
synonym: "aphA-5c" EXACT []

[Term]
id: ARO:3002652
name: APH(3')-VIa
namespace: antibiotic_resistance
def: "APH(3')-VIa is a plasmid-encoded aminoglycoside phosphotransferase in A. baumannii" [PMID:2846986]
is_a: ARO:3000126 ! APH(3')
relationship: confers_resistance_to_drug ARO:0000013 ! amikacin
relationship: confers_resistance_to_drug ARO:0000021 ! ribostamycin
relationship: confers_resistance_to_drug ARO:0000024 ! butirosin
relationship: confers_resistance_to_drug ARO:0000049 ! kanamycin A
relationship: confers_resistance_to_drug ARO:3000652 ! isepamicin
relationship: confers_resistance_to_drug ARO:3000655 ! gentamicin B
relationship: confers_resistance_to_drug ARO:3000657 ! paromomycin
synonym: "aphA-6" EXACT []

[Term]
id: ARO:3002653
name: APH(3')-VIb
namespace: antibiotic_resistance
def: "APH(3')-VIb is a plasmid-encoded aminoglycoside phosphotransferase in K. pneumoniae and S. marcescens" [PMID:2848443]
is_a: ARO:3000126 ! APH(3')
relationship: confers_resistance_to_drug ARO:0000013 ! amikacin
relationship: confers_resistance_to_drug ARO:0000021 ! ribostamycin
relationship: confers_resistance_to_drug ARO:0000024 ! butirosin
relationship: confers_resistance_to_drug ARO:0000049 ! kanamycin A
relationship: confers_resistance_to_drug ARO:3000652 ! isepamicin
relationship: confers_resistance_to_drug ARO:3000655 ! gentamicin B
relationship: confers_resistance_to_drug ARO:3000657 ! paromomycin

[Term]
id: ARO:3002654
name: APH(3')-VIIa
namespace: antibiotic_resistance
def: "APH(3')-VIIa is a plasmid-encoded aminoglycoside phosphotransferase in C. jejuni" [PMID:2550983]
is_a: ARO:3000126 ! APH(3')
relationship: confers_resistance_to_drug ARO:0000049 ! kanamycin A
synonym: "aphA-7" EXACT []

[Term]
id: ARO:3002655
name: APH(4)-Ia
namespace: antibiotic_resistance
def: "APH(4)-Ia is a plasmid-encoded aminoglycoside phosphotransferase in E. coli" [PMID:6314265]
is_a: ARO:3000155 ! APH(4)
relationship: confers_resistance_to_drug ARO:3003675 ! plazomicin
synonym: "hph" EXACT []
xref: PDB:3OVC

[Term]
id: ARO:3002656
name: APH(4)-Ib
namespace: antibiotic_resistance
def: "APH(4)-Ib is a chromosomal-encoded aminoglycoside phosphotransferase in Pseudomonas pseudomallei" [PMID:3005976]
is_a: ARO:3000155 ! APH(4)
synonym: "hyg" EXACT []

[Term]
id: ARO:3002657
name: APH(6)-Ia
namespace: antibiotic_resistance
def: "APH(6)-Ia is a chromosomal-encoded aminoglycoside phosphotransferase in S. griseus" [PMID:3118332]
is_a: ARO:3000151 ! APH(6)
relationship: confers_resistance_to_drug ARO:3003675 ! plazomicin
synonym: "aphD" EXACT []

[Term]
id: ARO:3002658
name: APH(6)-Ib
namespace: antibiotic_resistance
def: "APH(6)-Ib is a chromosomal-encoded aminoglycoside phosphotransferase in S. glaucescens" [PMID:3039305]
is_a: ARO:3000151 ! APH(6)
synonym: "sph" EXACT []

[Term]
id: ARO:3002659
name: APH(6)-Ic
namespace: antibiotic_resistance
def: "APH(6)-Ic is a transposon-encoded aminoglycoside phosphotransferase in S. enterica, P. aeruginosa and E. coli" [PMID:15102449, PMID:3889831]
is_a: ARO:3000151 ! APH(6)
synonym: "str" EXACT []

[Term]
id: ARO:3002660
name: APH(6)-Id
namespace: antibiotic_resistance
def: "APH(6)-Id is an aminoglycoside phosphotransferase encoded by plasmids, integrative conjugative elements and chromosomal genomic islands in K. pneumoniae, Salmonella spp., E. coli, Shigella flexneri, Providencia alcalifaciens, Pseudomonas spp., V. cholerae, Edwardsiella tarda, Pasteurella multocida and Aeromonas bestiarum" [PMID:15722395, PMID:2653965, PMID:19465049, PMID:18413319]
is_a: ARO:3000151 ! APH(6)
relationship: confers_resistance_to_drug ARO:0000040 ! streptomycin
synonym: "strB, orfI" EXACT []

[Term]
id: ARO:3002661
name: APH(7'')-Ia
namespace: antibiotic_resistance
def: "APH(7'')-Ia is a chromosomal-encoded aminoglycoside phosphotransferase in S. hygroscopicus" [PMID:12627869]
is_a: ARO:3000154 ! APH(7'')
synonym: "aph7″" EXACT []

[Term]
id: ARO:3002662
name: APH(9)-Ia
namespace: antibiotic_resistance
def: "APH(9)-Ia is a chromosomal-encoded aminoglycoside phosphotransferase in L. pneumophila" [PMID:9174205]
is_a: ARO:3000153 ! APH(9)
relationship: confers_resistance_to_drug ARO:3003675 ! plazomicin
xref: PDB:3I0O

[Term]
id: ARO:3002663
name: APH(9)-Ib
namespace: antibiotic_resistance
def: "APH(9)-Ib is a chromosomal-encoded aminoglycoside phosphotransferase in S. flavopersicus" [PMID:9245803]
is_a: ARO:3000153 ! APH(9)
synonym: "spcN" EXACT []

[Term]
id: ARO:3002665
name: npmA
namespace: antibiotic_resistance
def: "NpmA is a plasmid-mediated aminoglycoside-resistance 16S rRNA methyltransferase by interfering with aminoglycoside binding with the A site of 16S rRNA through N-1 methylation at position A1408." [PMID:17875999]
is_a: ARO:3004272 ! 16S rRNA methyltransferase (A1408)

[Term]
id: ARO:3002666
name: rmtF
namespace: antibiotic_resistance
def: "RmtF is a 16S rRNA methyltransferase found in Pseudomonas aeruginosa which methylates G1405 of the 16S rRNA. It confers high level resistance to many aminoglycosides." [PMID:22547620, PMID:26488937]
is_a: ARO:3004271 ! 16S rRNA methyltransferase (G1405)

[Term]
id: ARO:3002667
name: rmtD
namespace: antibiotic_resistance
def: "RmtD is a 16S rRNA methyltransferase found in Pseudomonas aeruginosa which methylates G1405 of the 16S rRNA. It confers high level resistance to many aminoglycosides." [PMID:17158944, PMID:18222955]
is_a: ARO:3004271 ! 16S rRNA methyltransferase (G1405)

[Term]
id: ARO:3002668
name: rmtG
namespace: antibiotic_resistance
def: "RmtG is a 16S rRNA methyltransferase found in Pseudomonas aeruginosa which methylates G1405 of the 16S rRNA. It confers high level resistance to many aminoglycosides." [PMID:23459483]
is_a: ARO:3004271 ! 16S rRNA methyltransferase (G1405)

[Term]
id: ARO:3002669
name: APH(2'')-Ig
namespace: antibiotic_resistance
def: "APH('')-Ig is a plasmid-encoded aminoglycoside phosphotransferase in Campylobacter coli" [PMID:23959310]
is_a: ARO:3000128 ! APH(2'')

[Term]
id: ARO:3002670
name: cat
namespace: antibiotic_resistance
def: "cat is used to describe many variants of the chloramphenicol acetyltransferase gene in a range of organisms including Acinetobacter calcoaceticus, Agrobacterium tumefaciens, Bacillus clausii, Bacillus subtilis, Campylobacter coli, Enterococcus faecalis, Enterococcus faecium, Lactococcus lactis, Listeria monocytogenes, Listonella anguillarum\nMorganella morganii, Photobacterium damselae subsp. piscicida, Proteus mirabilis, Salmonella typhi, Serratia marcescens, Shigella flexneri, Staphylococcus aureus, Staphylococcus haemolyticus, Staphylococcus intermedius, Streptococcus agalactiae, Streptococcus suis and Streptomyces acrimycini" [PMID:2993795, PMID:3865770, PMID:2697637, PMID:11553538, PMID:3110008, PMID:3900035, PMID:12603745, PMID:6950931, PMID:2227449, PMID:11735367, PMID:1650008, PMID:1929326, PMID:1461942, PMID:11743194, PMID:1517170, PMID:1713259, PMID:1406372, PMID:2013403, PMID:1929282, PMID:19459958, PMID:12726767, PMID:12732947, PMID:11677608, PMID:9349809, PMID:3860383]
is_a: ARO:3000122 ! chloramphenicol acetyltransferase (CAT)
relationship: confers_resistance_to_drug ARO:3000382 ! azidamfenicol
relationship: confers_resistance_to_drug ARO:3000385 ! chloramphenicol
relationship: confers_resistance_to_drug ARO:3000456 ! thiamphenicol

[Term]
id: ARO:3002671
name: Lactobacillus reuteri cat-TC
namespace: antibiotic_resistance
def: "cat-TC is a plasmid-encoded variant of the cat gene found in Lactobacillus reuteri" [PMID:8954883]
is_a: ARO:3000122 ! chloramphenicol acetyltransferase (CAT)
relationship: confers_resistance_to_drug ARO:3000382 ! azidamfenicol
relationship: confers_resistance_to_drug ARO:3000385 ! chloramphenicol
relationship: confers_resistance_to_drug ARO:3000456 ! thiamphenicol

[Term]
id: ARO:3002672
name: Bacillus pumilus cat86
namespace: antibiotic_resistance
def: "cat86 is a chromosome-encoded variant of the cat gene found in Bacillus pumilus" [PMID:6315534]
is_a: ARO:3000122 ! chloramphenicol acetyltransferase (CAT)
relationship: confers_resistance_to_drug ARO:3000382 ! azidamfenicol
relationship: confers_resistance_to_drug ARO:3000385 ! chloramphenicol
relationship: confers_resistance_to_drug ARO:3000456 ! thiamphenicol

[Term]
id: ARO:3002674
name: Clostridium butyricum catB
namespace: antibiotic_resistance
def: "catB is a chromosome-encoded variant of the cat gene found in Clostridium butyricum" [PMID:1489203]
is_a: ARO:3000122 ! chloramphenicol acetyltransferase (CAT)
relationship: confers_resistance_to_drug ARO:3000382 ! azidamfenicol
relationship: confers_resistance_to_drug ARO:3000385 ! chloramphenicol
relationship: confers_resistance_to_drug ARO:3000456 ! thiamphenicol

[Term]
id: ARO:3002675
name: catB2
namespace: antibiotic_resistance
def: "catB2 is a plasmid-encoded variant of the cat gene found in Escherichia coli, Salmonella enteritidis and Pasteurella multocida" [PMID:19719593, PMID:12089302, PMID:1314803]
is_a: ARO:3000122 ! chloramphenicol acetyltransferase (CAT)
relationship: confers_resistance_to_drug ARO:3000382 ! azidamfenicol
relationship: confers_resistance_to_drug ARO:3000385 ! chloramphenicol
relationship: confers_resistance_to_drug ARO:3000456 ! thiamphenicol

[Term]
id: ARO:3002676
name: catB3
namespace: antibiotic_resistance
def: "catB3 is a plasmid or chromosome-encoded variant of the cat gene found in Salmonella typhimurium, Acinetobacter baumannii and Escherichia coli" [PMID:9835490, PMID:7793874, PMID:12654674, PMID:12821475]
is_a: ARO:3000122 ! chloramphenicol acetyltransferase (CAT)
relationship: confers_resistance_to_drug ARO:3000382 ! azidamfenicol
relationship: confers_resistance_to_drug ARO:3000385 ! chloramphenicol
relationship: confers_resistance_to_drug ARO:3000456 ! thiamphenicol
synonym: "catB4" EXACT []

[Term]
id: ARO:3002678
name: Pseudomonas aeruginosa catB6
namespace: antibiotic_resistance
def: "catB6 is a plasmid-encoded variant of the cat gene found in Pseudomonas aeruginosa" [PMID:10103196]
is_a: ARO:3000122 ! chloramphenicol acetyltransferase (CAT)
relationship: confers_resistance_to_drug ARO:3000382 ! azidamfenicol
relationship: confers_resistance_to_drug ARO:3000385 ! chloramphenicol
relationship: confers_resistance_to_drug ARO:3000456 ! thiamphenicol

[Term]
id: ARO:3002679
name: Pseudomonas aeruginosa catB7
namespace: antibiotic_resistance
def: "catB7 is a chromosome-encoded variant of the cat gene found in Pseudomonas aeruginosa" [PMID:10984043, PMID:10361706]
is_a: ARO:3000122 ! chloramphenicol acetyltransferase (CAT)
relationship: confers_resistance_to_drug ARO:3000382 ! azidamfenicol
relationship: confers_resistance_to_drug ARO:3000385 ! chloramphenicol
relationship: confers_resistance_to_drug ARO:3000456 ! thiamphenicol

[Term]
id: ARO:3002680
name: catB8
namespace: antibiotic_resistance
def: "catB8 is a plasmid or integron-encoded variant of the cat gene found in Klebsiella pneumoniae, Salmonella typhi and Pseudomonas aeruginosa" [PMID:12760886]
is_a: ARO:3000122 ! chloramphenicol acetyltransferase (CAT)
relationship: confers_resistance_to_drug ARO:3000382 ! azidamfenicol
relationship: confers_resistance_to_drug ARO:3000385 ! chloramphenicol
relationship: confers_resistance_to_drug ARO:3000456 ! thiamphenicol

[Term]
id: ARO:3002681
name: catB9
namespace: antibiotic_resistance
def: "catB9 is a chromosome-encoded variant of the cat gene found in Vibrio cholerae" [PMID:11952913, PMID:10952301]
is_a: ARO:3000122 ! chloramphenicol acetyltransferase (CAT)
relationship: confers_resistance_to_drug ARO:3000382 ! azidamfenicol
relationship: confers_resistance_to_drug ARO:3000385 ! chloramphenicol
relationship: confers_resistance_to_drug ARO:3000456 ! thiamphenicol

[Term]
id: ARO:3002682
name: catD
namespace: antibiotic_resistance
def: "catD is a chromosome and transposon-encoded variant of the cat gene found in Clostridium difficile" [PMID:11069682]
is_a: ARO:3000122 ! chloramphenicol acetyltransferase (CAT)
relationship: confers_resistance_to_drug ARO:3000382 ! azidamfenicol
relationship: confers_resistance_to_drug ARO:3000385 ! chloramphenicol
relationship: confers_resistance_to_drug ARO:3000456 ! thiamphenicol

[Term]
id: ARO:3002683
name: catI
namespace: antibiotic_resistance
def: "catI is a chromosome and transposon-encoded variant of the cat gene found in Escherichia coli and Acinetobacter baumannii" [PMID:1650008, PMID:390403]
is_a: ARO:3000122 ! chloramphenicol acetyltransferase (CAT)
relationship: confers_resistance_to_drug ARO:3000382 ! azidamfenicol
relationship: confers_resistance_to_drug ARO:3000385 ! chloramphenicol
relationship: confers_resistance_to_drug ARO:3000456 ! thiamphenicol

[Term]
id: ARO:3002684
name: catII
namespace: antibiotic_resistance
def: "catII is a plasmid-encoded variant of the cat gene found in Haemophilus influenzae, Agrobacterium tumefaciens and Escherichia coli" [PMID:2268278]
is_a: ARO:3000122 ! chloramphenicol acetyltransferase (CAT)
relationship: confers_resistance_to_drug ARO:3000382 ! azidamfenicol
relationship: confers_resistance_to_drug ARO:3000385 ! chloramphenicol
relationship: confers_resistance_to_drug ARO:3000456 ! thiamphenicol

[Term]
id: ARO:3002685
name: catIII
namespace: antibiotic_resistance
def: "catIII is a plasmid-encoded variant of the cat gene found in Shigella flexneri" [PMID:3048245]
is_a: ARO:3000122 ! chloramphenicol acetyltransferase (CAT)
relationship: confers_resistance_to_drug ARO:3000382 ! azidamfenicol
relationship: confers_resistance_to_drug ARO:3000385 ! chloramphenicol
relationship: confers_resistance_to_drug ARO:3000456 ! thiamphenicol
synonym: "catA3" EXACT []

[Term]
id: ARO:3002686
name: catP
namespace: antibiotic_resistance
def: "catP is a transposon and chromosome-encoded variant of the cat gene found in Clostridium perfringens and Neisseria meningitidis" [PMID:7565113, PMID:9744970]
is_a: ARO:3000122 ! chloramphenicol acetyltransferase (CAT)
relationship: confers_resistance_to_drug ARO:3000382 ! azidamfenicol
relationship: confers_resistance_to_drug ARO:3000385 ! chloramphenicol
relationship: confers_resistance_to_drug ARO:3000456 ! thiamphenicol

[Term]
id: ARO:3002687
name: catQ
namespace: antibiotic_resistance
def: "catQ is a chromosome-encoded variant of the cat gene found in Clostridium perfringens" [PMID:2039197]
is_a: ARO:3000122 ! chloramphenicol acetyltransferase (CAT)
relationship: confers_resistance_to_drug ARO:3000382 ! azidamfenicol
relationship: confers_resistance_to_drug ARO:3000385 ! chloramphenicol
relationship: confers_resistance_to_drug ARO:3000456 ! thiamphenicol

[Term]
id: ARO:3002688
name: catS
namespace: antibiotic_resistance
def: "catS is a chromosome-encoded variant of the cat gene found in Streptococcus pyogenes" [PMID:8109922]
is_a: ARO:3000122 ! chloramphenicol acetyltransferase (CAT)
relationship: confers_resistance_to_drug ARO:3000382 ! azidamfenicol
relationship: confers_resistance_to_drug ARO:3000385 ! chloramphenicol
relationship: confers_resistance_to_drug ARO:3000456 ! thiamphenicol

[Term]
id: ARO:3002689
name: plasmid-encoded cat (pp-cat)
namespace: antibiotic_resistance
def: "pp-cat is a plasmid-encoded variant of the cat gene found in Photobacterium damselae subsp. piscicida" [PMID:8271973]
is_a: ARO:3000122 ! chloramphenicol acetyltransferase (CAT)
relationship: confers_resistance_to_drug ARO:3000382 ! azidamfenicol
relationship: confers_resistance_to_drug ARO:3000385 ! chloramphenicol
relationship: confers_resistance_to_drug ARO:3000456 ! thiamphenicol

[Term]
id: ARO:3002690
name: Streptomyces lividans cmlR
namespace: antibiotic_resistance
def: "cmlR is a plasmid or chromosome-encoded chloramphenicol resistance determinant (putative transmembrane protein) that is found in Escherichia coli and Streptomyces lividans" [PMID:3011609, PMID:1779766]
is_a: ARO:0010002 ! major facilitator superfamily (MFS) antibiotic efflux pump
is_a: ARO:3000052 ! determinant of phenicol resistance
relationship: confers_resistance_to_drug ARO:3000385 ! chloramphenicol
relationship: participates_in ARO:0010000 ! antibiotic efflux

[Term]
id: ARO:3002691
name: Salmonella enterica cmlA
namespace: antibiotic_resistance
def: "cmlA is a plasmid-encoded chloramphenicol exporter that is found in Salmonella typhimurium" [PMID:11959555]
is_a: ARO:0010002 ! major facilitator superfamily (MFS) antibiotic efflux pump
relationship: confers_resistance_to_drug ARO:3000385 ! chloramphenicol

[Term]
id: ARO:3002693
name: cmlA1
namespace: antibiotic_resistance
def: "cmlA1 is a plasmid or transposon-encoded chloramphenicol exporter that is found in Pseudomonas aeruginosa and Klebsiella pneumoniae" [PMID:11600350, PMID:12936998, PMID:1648560, PMID:1658833]
is_a: ARO:0010002 ! major facilitator superfamily (MFS) antibiotic efflux pump
relationship: confers_resistance_to_drug ARO:3000385 ! chloramphenicol

[Term]
id: ARO:3002694
name: cmlA4
namespace: antibiotic_resistance
def: "cmlA4 is a plasmid-encoded chloramphenicol exporter that is found in Klebsiella pneumoniae" [PMID:10681329]
is_a: ARO:0010002 ! major facilitator superfamily (MFS) antibiotic efflux pump
relationship: confers_resistance_to_drug ARO:3000385 ! chloramphenicol

[Term]
id: ARO:3002695
name: cmlA5
namespace: antibiotic_resistance
def: "cmlA5 is a plasmid or transposon-encoded chloramphenicol exporter that is found in Escherichia coli" [PMID:19719593, PMID:10049269]
is_a: ARO:0010002 ! major facilitator superfamily (MFS) antibiotic efflux pump
relationship: confers_resistance_to_drug ARO:3000385 ! chloramphenicol
synonym: "cmlA7" EXACT []

[Term]
id: ARO:3002696
name: cmlA6
namespace: antibiotic_resistance
def: "cmlA6 is a plasmid-encoded chloramphenicol exporter that is found in Pseudomonas aeruginosa" [PMID:11353602]
is_a: ARO:0010002 ! major facilitator superfamily (MFS) antibiotic efflux pump
relationship: confers_resistance_to_drug ARO:3000385 ! chloramphenicol

[Term]
id: ARO:3002698
name: cmlB
namespace: antibiotic_resistance
def: "cmlB is a plasmid-encoded chloramphenicol exporter that is found in Enterobacter aerogenes" [PMID:9756755]
is_a: ARO:0010002 ! major facilitator superfamily (MFS) antibiotic efflux pump
relationship: confers_resistance_to_drug ARO:3000385 ! chloramphenicol
synonym: "cmlA2" EXACT []

[Term]
id: ARO:3002699
name: cmlB1
namespace: antibiotic_resistance
def: "cmlB1 is a plasmid-encoded chloramphenicol exporter that is found in Bordetella bronchiseptica" [PMID:17224413]
is_a: ARO:0010002 ! major facilitator superfamily (MFS) antibiotic efflux pump
relationship: confers_resistance_to_drug ARO:3000385 ! chloramphenicol

[Term]
id: ARO:3002700
name: cmlv
namespace: antibiotic_resistance
def: "cmlv is a chromosome-encoded chloramphenicol phoshotransferase that is found in Streptomyces venezuelae" [PMID:7592948]
is_a: ARO:3000249 ! chloramphenicol phosphotransferase
relationship: confers_resistance_to_drug ARO:3000385 ! chloramphenicol
xref: PDB:1QHN

[Term]
id: ARO:3002701
name: Rhodococcus fascians cmr
namespace: antibiotic_resistance
def: "cmr is a plasmid-encoded chloramphenicol exporter that is found in Rhodococcus fascians and Corynebacterium glutamicum" [PMID:1406276]
is_a: ARO:0010002 ! major facilitator superfamily (MFS) antibiotic efflux pump
relationship: confers_resistance_to_drug ARO:3000385 ! chloramphenicol

[Term]
id: ARO:3002702
name: cmrA
namespace: antibiotic_resistance
def: "cmrA is a transposon-encoded chloramphenicol exporter that is found in Rhodococcus rhodochrous" [PMID:9226278]
is_a: ARO:0010002 ! major facilitator superfamily (MFS) antibiotic efflux pump
relationship: confers_resistance_to_drug ARO:3000385 ! chloramphenicol

[Term]
id: ARO:3002703
name: cmx
namespace: antibiotic_resistance
def: "cmx is a plasmid or transposon-encoded chloramphenicol exporter that is found in Corynebacterium striatum and Pseudomonas aeruginosa." [PMID:8834878, PMID:9735314]
is_a: ARO:0010002 ! major facilitator superfamily (MFS) antibiotic efflux pump
relationship: confers_resistance_to_drug ARO:3000385 ! chloramphenicol

[Term]
id: ARO:3002704
name: fexA
namespace: antibiotic_resistance
def: "fexA is a plasmid-encoded chloramphenicol exporter that is found in Staphylococcus lentus" [PMID:14742219]
is_a: ARO:0010002 ! major facilitator superfamily (MFS) antibiotic efflux pump
relationship: confers_resistance_to_drug ARO:3000385 ! chloramphenicol
relationship: confers_resistance_to_drug ARO:3000461 ! florfenicol

[Term]
id: ARO:3002705
name: floR
namespace: antibiotic_resistance
def: "floR is a plasmid or chromosome-encoded chloramphenicol exporter that is found in Bordetella bronchiseptica, Escherichia coli, Klebsiella pneumoniae,\nSalmonella typhimurium DT104 and Vibrio cholerae" [PMID:10991873, PMID:19292580, PMID:12107144, PMID:11600347, PMID:14645321, PMID:17224413, PMID:12493808, PMID:10339826, PMID:11451703, PMID:11544236, PMID:11101601]
is_a: ARO:3003963 ! flo
relationship: confers_resistance_to_drug ARO:3000385 ! chloramphenicol
relationship: confers_resistance_to_drug ARO:3000461 ! florfenicol

[Term]
id: ARO:3002706
name: ethambutol resistant embC
namespace: antibiotic_resistance
def: "Mycobacterium tuberculosis embC mutations at codon 270 confer resistance to ethambutol." [PMID:19112008]
is_a: ARO:3002876 ! ethambutol resistant arabinosyltransferase
relationship: derives_from ARO:3000763 ! antibiotic sensitive embC

[Term]
id: ARO:3002707
name: QnrA1
namespace: antibiotic_resistance
def: "QnrA1 is a plasmid-mediated quinolone resistance protein found in Klebsiella pneumoniae" [PMID:11943863]
is_a: ARO:3000419 ! quinolone resistance protein (qnr)

[Term]
id: ARO:3002708
name: QnrA2
namespace: antibiotic_resistance
def: "QnrA2 is a plasmid-mediated quinolone resistance protein found in Klebsiella oxytoca" [PMID:16020539]
is_a: ARO:3000419 ! quinolone resistance protein (qnr)

[Term]
id: ARO:3002709
name: QnrA3
namespace: antibiotic_resistance
def: "QnrA3 is a plasmid-mediated quinolone resistance protein found in Shewanella algae" [PMID:16048974]
is_a: ARO:3000419 ! quinolone resistance protein (qnr)

[Term]
id: ARO:3002710
name: QnrA4
namespace: antibiotic_resistance
def: "QnrA4 is a plasmid-mediated quinolone resistance protein found in Shewanella algae" [PMID:16048974]
is_a: ARO:3000419 ! quinolone resistance protein (qnr)

[Term]
id: ARO:3002711
name: QnrA5
namespace: antibiotic_resistance
def: "QnrA5 is a plasmid-mediated quinolone resistance protein found in Shewanella algae" [PMID:16048974]
is_a: ARO:3000419 ! quinolone resistance protein (qnr)

[Term]
id: ARO:3002712
name: QnrA6
namespace: antibiotic_resistance
def: "QnrA6 is a plasmid-mediated quinolone resistance protein found in Proteus mirabilis" [PMID:16961639]
is_a: ARO:3000419 ! quinolone resistance protein (qnr)

[Term]
id: ARO:3002713
name: QnrA7
namespace: antibiotic_resistance
def: "QnrA7 is a plasmid-mediated quinolone resistance protein found in Shewanella algae" []
is_a: ARO:3000419 ! quinolone resistance protein (qnr)

[Term]
id: ARO:3002714
name: QnrB1
namespace: antibiotic_resistance
def: "QnrB1 is a plasmid-mediated quinolone resistance protein found in Klebsiella pneumoniae" [PMID:16569827]
is_a: ARO:3000419 ! quinolone resistance protein (qnr)

[Term]
id: ARO:3002715
name: QnrB2
namespace: antibiotic_resistance
def: "QnrB2 is a plasmid-mediated quinolone resistance protein found in Citrobacter koseri" [PMID:16569827]
is_a: ARO:3000419 ! quinolone resistance protein (qnr)

[Term]
id: ARO:3002716
name: QnrB3
namespace: antibiotic_resistance
def: "QnrB3 is a plasmid-mediated quinolone resistance protein found in Escherichia coli" [PMID:16870791]
is_a: ARO:3000419 ! quinolone resistance protein (qnr)

[Term]
id: ARO:3002718
name: QnrB4
namespace: antibiotic_resistance
def: "QnrB4 is a plasmid-mediated quinolone resistance protein found in Escherichia coli" [PMID:16870791]
is_a: ARO:3000419 ! quinolone resistance protein (qnr)

[Term]
id: ARO:3002719
name: QnrB5
namespace: antibiotic_resistance
def: "QnrB5 is a plasmid-mediated quinolone resistance protein found in Salmonella enterica" [PMID:16804843]
is_a: ARO:3000419 ! quinolone resistance protein (qnr)

[Term]
id: ARO:3002720
name: QnrB6
namespace: antibiotic_resistance
def: "QnrB6 is a plasmid-mediated quinolone resistance protein found in Pantoea agglomerans" [PMID:19392890]
is_a: ARO:3000419 ! quinolone resistance protein (qnr)

[Term]
id: ARO:3002721
name: QnrB7
namespace: antibiotic_resistance
def: "QnrB7 is a plasmid-mediated quinolone resistance protein found in Enterobacter cloacae" [PMID:17561500]
is_a: ARO:3000419 ! quinolone resistance protein (qnr)

[Term]
id: ARO:3002722
name: QnrB8
namespace: antibiotic_resistance
def: "QnrB8 is a plasmid-mediated quinolone resistance protein found in Citrobacter freundii" [PMID:17561500]
is_a: ARO:3000419 ! quinolone resistance protein (qnr)

[Term]
id: ARO:3002723
name: QnrB9
namespace: antibiotic_resistance
def: "QnrB9 is a plasmid-mediated quinolone resistance protein found in Citrobacter freundii" [PMID:24093472]
is_a: ARO:3000419 ! quinolone resistance protein (qnr)

[Term]
id: ARO:3002724
name: QnrB10
namespace: antibiotic_resistance
def: "QnrB10 is a plasmid-mediated quinolone resistance protein found in Citrobacter freundii" [PMID:17938184]
is_a: ARO:3000419 ! quinolone resistance protein (qnr)

[Term]
id: ARO:3002725
name: QnrB11
namespace: antibiotic_resistance
def: "QnrB11 is a plasmid-mediated quinolone resistance protein found in Citrobacter freundii" []
is_a: ARO:3000419 ! quinolone resistance protein (qnr)

[Term]
id: ARO:3002726
name: QnrB12
namespace: antibiotic_resistance
def: "QnrB12  is a plasmid-mediated quinolone resistance protein found in Citrobacter werkmanii" [PMID:18086833]
is_a: ARO:3000419 ! quinolone resistance protein (qnr)

[Term]
id: ARO:3002727
name: QnrB13
namespace: antibiotic_resistance
def: "QnrB13 is a plasmid-mediated quinolone resistance protein found in Citrobacter freundii" [PMID:18725444]
is_a: ARO:3000419 ! quinolone resistance protein (qnr)

[Term]
id: ARO:3002728
name: QnrB14
namespace: antibiotic_resistance
def: "QnrB14 is a plasmid-mediated quinolone resistance protein found in Citrobacter freundii" [PMID:18725444]
is_a: ARO:3000419 ! quinolone resistance protein (qnr)

[Term]
id: ARO:3002730
name: QnrB15
namespace: antibiotic_resistance
def: "QnrB15 is a plasmid-mediated quinolone resistance protein found in Citrobacter freundii" [PMID:18725444]
is_a: ARO:3000419 ! quinolone resistance protein (qnr)

[Term]
id: ARO:3002731
name: QnrB16
namespace: antibiotic_resistance
def: "QnrB16 is a plasmid-mediated quinolone resistance protein found in Citrobacter freundii" [PMID:19392890]
is_a: ARO:3000419 ! quinolone resistance protein (qnr)

[Term]
id: ARO:3002732
name: QnrB17
namespace: antibiotic_resistance
def: "QnrB17 is a plasmid-mediated quinolone resistance protein found in Citrobacter freundii" []
is_a: ARO:3000419 ! quinolone resistance protein (qnr)

[Term]
id: ARO:3002733
name: QnrB18
namespace: antibiotic_resistance
def: "QnrB18 is a plasmid-mediated quinolone resistance protein found in Citrobacter freundii" [PMID:22731858]
is_a: ARO:3000419 ! quinolone resistance protein (qnr)

[Term]
id: ARO:3002734
name: QnrB19
namespace: antibiotic_resistance
def: "QnrB19 is a plasmid-mediated quinolone resistance protein found in Escherichia coli" [PMID:18519717]
is_a: ARO:3000419 ! quinolone resistance protein (qnr)

[Term]
id: ARO:3002735
name: QnrB20
namespace: antibiotic_resistance
def: "QnrB20 is a plasmid-mediated quinolone resistance protein found in Escherichia coli" [PMID:18993034]
is_a: ARO:3000419 ! quinolone resistance protein (qnr)

[Term]
id: ARO:3002736
name: QnrB21
namespace: antibiotic_resistance
def: "QnrB21 is a plasmid-mediated quinolone resistance protein found in Escherichia coli" []
is_a: ARO:3000419 ! quinolone resistance protein (qnr)

[Term]
id: ARO:3002737
name: QnrB22
namespace: antibiotic_resistance
def: "QnrB22 is a plasmid-mediated quinolone resistance protein found in Citrobacter werkmanii" [PMID:20421404]
is_a: ARO:3000419 ! quinolone resistance protein (qnr)

[Term]
id: ARO:3002738
name: QnrB23
namespace: antibiotic_resistance
def: "QnrB23 is a plasmid-mediated quinolone resistance protein found in Citrobacter freundii" [PMID:20421404]
is_a: ARO:3000419 ! quinolone resistance protein (qnr)

[Term]
id: ARO:3002739
name: QnrB24
namespace: antibiotic_resistance
def: "QnrB24 is a plasmid-mediated quinolone resistance protein found in Citrobacter freundii" [PMID:21816943]
is_a: ARO:3000419 ! quinolone resistance protein (qnr)

[Term]
id: ARO:3002740
name: QnrB25
namespace: antibiotic_resistance
def: "QnrB25 is a plasmid-mediated quinolone resistance protein found in Citrobacter freundii" [PMID:22850691]
is_a: ARO:3000419 ! quinolone resistance protein (qnr)

[Term]
id: ARO:3002741
name: QnrB26
namespace: antibiotic_resistance
def: "QnrB26 is a plasmid-mediated quinolone resistance protein found in Proteus vulgaris" [PMID:23844849]
is_a: ARO:3000419 ! quinolone resistance protein (qnr)

[Term]
id: ARO:3002742
name: QnrB27
namespace: antibiotic_resistance
def: "QnrB27 is a plasmid-mediated quinolone resistance protein found in Citrobacter braakii" [PMID:21830908]
is_a: ARO:3000419 ! quinolone resistance protein (qnr)

[Term]
id: ARO:3002743
name: QnrB28
namespace: antibiotic_resistance
def: "QnrB28 is a plasmid-mediated quinolone resistance protein found in Citrobacter freundii" [PMID:21830908]
is_a: ARO:3000419 ! quinolone resistance protein (qnr)

[Term]
id: ARO:3002744
name: QnrB29
namespace: antibiotic_resistance
def: "QnrB29 is a plasmid-mediated quinolone resistance protein found in Citrobacter freundii" [PMID:21830908]
is_a: ARO:3000419 ! quinolone resistance protein (qnr)

[Term]
id: ARO:3002745
name: QnrB30
namespace: antibiotic_resistance
def: "QnrB30 is a plasmid-mediated quinolone resistance protein found in Citrobacter braakii" [PMID:21830908]
is_a: ARO:3000419 ! quinolone resistance protein (qnr)

[Term]
id: ARO:3002746
name: QnrB31
namespace: antibiotic_resistance
def: "QnrB31 is a plasmid-mediated quinolone resistance protein found in Klebsiella pneumoniae" [PMID:21816942]
is_a: ARO:3000419 ! quinolone resistance protein (qnr)

[Term]
id: ARO:3002747
name: QnrB32
namespace: antibiotic_resistance
def: "QnrB32 is a plasmid-mediated quinolone resistance protein found in Citrobacter freundii" [PMID:21844311]
is_a: ARO:3000419 ! quinolone resistance protein (qnr)

[Term]
id: ARO:3002748
name: QnrB33
namespace: antibiotic_resistance
def: "QnrB33 is a plasmid-mediated quinolone resistance protein found in Citrobacter braakii" [PMID:21844311]
is_a: ARO:3000419 ! quinolone resistance protein (qnr)

[Term]
id: ARO:3002749
name: QnrB34
namespace: antibiotic_resistance
def: "QnrB34 is a plasmid-mediated quinolone resistance protein found in Citrobacter werkmanii" [PMID:21844311]
is_a: ARO:3000419 ! quinolone resistance protein (qnr)

[Term]
id: ARO:3002750
name: QnrB35
namespace: antibiotic_resistance
def: "QnrB35 is a plasmid-mediated quinolone resistance protein found in Citrobacter freundii" [PMID:21844311]
is_a: ARO:3000419 ! quinolone resistance protein (qnr)

[Term]
id: ARO:3002751
name: QnrB36
namespace: antibiotic_resistance
def: "QnrB36 is a plasmid-mediated quinolone resistance protein found in Citrobacter freundii" [PMID:21844311]
is_a: ARO:3000419 ! quinolone resistance protein (qnr)

[Term]
id: ARO:3002752
name: QnrB37
namespace: antibiotic_resistance
def: "QnrB37 is a plasmid-mediated quinolone resistance protein found in Citrobacter freundii" [PMID:21844311]
is_a: ARO:3000419 ! quinolone resistance protein (qnr)

[Term]
id: ARO:3002753
name: QnrB38
namespace: antibiotic_resistance
def: "QnrB38 is a plasmid-mediated quinolone resistance protein found in Citrobacter freundii" [PMID:21844311]
is_a: ARO:3000419 ! quinolone resistance protein (qnr)

[Term]
id: ARO:3002754
name: QnrB39
namespace: antibiotic_resistance
def: "QnrB39 is a chromosome-mediated quinolone resistance protein found in Citrobacter youngae" [PMID:21844311]
is_a: ARO:3000419 ! quinolone resistance protein (qnr)

[Term]
id: ARO:3002755
name: QnrB40
namespace: antibiotic_resistance
def: "QnrB40 is a plasmid-mediated quinolone resistance protein found in Citrobacter braakii" []
is_a: ARO:3000419 ! quinolone resistance protein (qnr)

[Term]
id: ARO:3002756
name: QnrB41
namespace: antibiotic_resistance
def: "QnrB41 is a plasmid-mediated quinolone resistance protein found in Citrobacter freundii" []
is_a: ARO:3000419 ! quinolone resistance protein (qnr)

[Term]
id: ARO:3002757
name: QnrB42
namespace: antibiotic_resistance
def: "QnrB42 is a plasmid-mediated quinolone resistance protein found in Klebsiella pneumoniae" [PMID:22850691]
is_a: ARO:3000419 ! quinolone resistance protein (qnr)

[Term]
id: ARO:3002758
name: QnrB43
namespace: antibiotic_resistance
def: "QnrB43 is a plasmid-mediated quinolone resistance protein found in Escherichia coli" []
is_a: ARO:3000419 ! quinolone resistance protein (qnr)

[Term]
id: ARO:3002759
name: QnrB44
namespace: antibiotic_resistance
def: "QnrB44 is a plasmid-mediated quinolone resistance protein found in Escherichia coli" []
is_a: ARO:3000419 ! quinolone resistance protein (qnr)

[Term]
id: ARO:3002760
name: QnrB45
namespace: antibiotic_resistance
def: "QnrB45 is a plasmid-mediated quinolone resistance protein found in Escherichia coli" []
is_a: ARO:3000419 ! quinolone resistance protein (qnr)

[Term]
id: ARO:3002761
name: QnrB46
namespace: antibiotic_resistance
def: "QnrB46 is a plasmid-mediated quinolone resistance protein found in Escherichia coli" [PMID:21816942]
is_a: ARO:3000419 ! quinolone resistance protein (qnr)
synonym: "QnrB53" EXACT []

[Term]
id: ARO:3002762
name: QnrB47
namespace: antibiotic_resistance
def: "QnrB47 is a plasmid-mediated quinolone resistance protein found in Escherichia coli" [PMID:24247140]
is_a: ARO:3000419 ! quinolone resistance protein (qnr)
synonym: "QnrB51" EXACT []

[Term]
id: ARO:3002763
name: QnrB48
namespace: antibiotic_resistance
def: "QnrB48 is a plasmid-mediated quinolone resistance protein found in Citrobacter freundii" []
is_a: ARO:3000419 ! quinolone resistance protein (qnr)

[Term]
id: ARO:3002764
name: QnrB49
namespace: antibiotic_resistance
def: "QnrB49 is a plasmid-mediated quinolone resistance protein found in Citrobacter freundii" [PMID:22731858]
is_a: ARO:3000419 ! quinolone resistance protein (qnr)

[Term]
id: ARO:3002765
name: QnrB50
namespace: antibiotic_resistance
def: "QnrB50 is a plasmid-mediated quinolone resistance protein found in Citrobacter freundii" []
is_a: ARO:3000419 ! quinolone resistance protein (qnr)

[Term]
id: ARO:3002767
name: QnrB54
namespace: antibiotic_resistance
def: "QnrB54 is a plasmid-mediated quinolone resistance protein found in Citrobacter freundii" []
is_a: ARO:3000419 ! quinolone resistance protein (qnr)

[Term]
id: ARO:3002768
name: QnrB55
namespace: antibiotic_resistance
def: "QnrB55 is a plasmid-mediated quinolone resistance protein found in Raoultella terrigena" []
is_a: ARO:3000419 ! quinolone resistance protein (qnr)

[Term]
id: ARO:3002769
name: QnrB56
namespace: antibiotic_resistance
def: "QnrB56 is a plasmid-mediated quinolone resistance protein found in Citrobacter freundii" []
is_a: ARO:3000419 ! quinolone resistance protein (qnr)

[Term]
id: ARO:3002770
name: QnrB57
namespace: antibiotic_resistance
def: "QnrB57 is a plasmid-mediated quinolone resistance protein found in Citrobacter freundii" []
is_a: ARO:3000419 ! quinolone resistance protein (qnr)

[Term]
id: ARO:3002771
name: QnrB58
namespace: antibiotic_resistance
def: "QnrB58 is a plasmid-mediated quinolone resistance protein found in Citrobacter freundii" []
is_a: ARO:3000419 ! quinolone resistance protein (qnr)

[Term]
id: ARO:3002772
name: QnrB59
namespace: antibiotic_resistance
def: "QnrB59 is a plasmid-mediated quinolone resistance protein found in Citrobacter freundii" []
is_a: ARO:3000419 ! quinolone resistance protein (qnr)

[Term]
id: ARO:3002773
name: QnrB60
namespace: antibiotic_resistance
def: "QnrB60 is a plasmid-mediated quinolone resistance protein found in Citrobacter freundii" [PMID:23529729]
is_a: ARO:3000419 ! quinolone resistance protein (qnr)

[Term]
id: ARO:3002774
name: QnrB61
namespace: antibiotic_resistance
def: "QnrB61 is a plasmid-mediated quinolone resistance protein found in Citrobacter braakii" [PMID:23529729]
is_a: ARO:3000419 ! quinolone resistance protein (qnr)

[Term]
id: ARO:3002775
name: QnrB62
namespace: antibiotic_resistance
def: "QnrB62 is a plasmid-mediated quinolone resistance protein found in Citrobacter freundii" []
is_a: ARO:3000419 ! quinolone resistance protein (qnr)

[Term]
id: ARO:3002776
name: QnrB64
namespace: antibiotic_resistance
def: "QnrB64 is a plasmid-mediated quinolone resistance protein found in Citrobacter freundii" [PMID:24247140]
is_a: ARO:3000419 ! quinolone resistance protein (qnr)

[Term]
id: ARO:3002777
name: QnrB65
namespace: antibiotic_resistance
def: "QnrB65 is a plasmid-mediated quinolone resistance protein found in Citrobacter freundii" [PMID:24247140]
is_a: ARO:3000419 ! quinolone resistance protein (qnr)

[Term]
id: ARO:3002778
name: QnrB66
namespace: antibiotic_resistance
def: "QnrB66 is a plasmid-mediated quinolone resistance protein found in Citrobacter freundii" [PMID:24247140]
is_a: ARO:3000419 ! quinolone resistance protein (qnr)

[Term]
id: ARO:3002779
name: QnrB67
namespace: antibiotic_resistance
def: "QnrB67 is a plasmid-mediated quinolone resistance protein found in Citrobacter braakii" [PMID:24247140]
is_a: ARO:3000419 ! quinolone resistance protein (qnr)

[Term]
id: ARO:3002780
name: QnrB68
namespace: antibiotic_resistance
def: "QnrB68 is a plasmid-mediated quinolone resistance protein found in Citrobacter braakii" [PMID:24247140]
is_a: ARO:3000419 ! quinolone resistance protein (qnr)

[Term]
id: ARO:3002781
name: QnrB69
namespace: antibiotic_resistance
def: "QnrB69 is a plasmid-mediated quinolone resistance protein found in Citrobacter freundii" [PMID:24247140]
is_a: ARO:3000419 ! quinolone resistance protein (qnr)

[Term]
id: ARO:3002782
name: QnrB70
namespace: antibiotic_resistance
def: "QnrB70 is a plasmid-mediated quinolone resistance protein found in Citrobacter freundii" [PMID:24247140]
is_a: ARO:3000419 ! quinolone resistance protein (qnr)

[Term]
id: ARO:3002783
name: QnrB71
namespace: antibiotic_resistance
def: "QnrB71 is a plasmid-mediated quinolone resistance protein found in Citrobacter braakii" [PMID:24247140]
is_a: ARO:3000419 ! quinolone resistance protein (qnr)

[Term]
id: ARO:3002784
name: QnrB72
namespace: antibiotic_resistance
def: "QnrB72 is a plasmid-mediated quinolone resistance protein found in Citrobacter sp. TR21_24" []
is_a: ARO:3000419 ! quinolone resistance protein (qnr)

[Term]
id: ARO:3002785
name: QnrB73
namespace: antibiotic_resistance
def: "QnrB73 is a plasmid-mediated quinolone resistance protein found in Citrobacter freundii" []
is_a: ARO:3000419 ! quinolone resistance protein (qnr)

[Term]
id: ARO:3002786
name: QnrB74
namespace: antibiotic_resistance
def: "QnrB74 is a plasmid-mediated quinolone resistance protein found in Escherichia coli" []
is_a: ARO:3000419 ! quinolone resistance protein (qnr)

[Term]
id: ARO:3002787
name: QnrC
namespace: antibiotic_resistance
def: "QnrC is a plasmid-mediated quinolone resistance protein found in Proteus mirabilis" [PMID:19258263]
is_a: ARO:3000419 ! quinolone resistance protein (qnr)

[Term]
id: ARO:3002788
name: QnrD1
namespace: antibiotic_resistance
def: "QnrD1 is a plasmid-mediated quinolone resistance protein found in Salmonella enterica" [PMID:19029321]
is_a: ARO:3000419 ! quinolone resistance protein (qnr)

[Term]
id: ARO:3002789
name: QnrD2
namespace: antibiotic_resistance
def: "QnrD2 is a plasmid-mediated quinolone resistance protein found in Salmonella enterica" [PMID:24733466]
is_a: ARO:3000419 ! quinolone resistance protein (qnr)

[Term]
id: ARO:3002790
name: QnrS1
namespace: antibiotic_resistance
def: "QnrS1 is a plasmid-mediated quinolone resistance protein found in Shigella flexneri" [PMID:15673773]
is_a: ARO:3000419 ! quinolone resistance protein (qnr)
relationship: confers_resistance_to_drug ARO:0000036 ! ciprofloxacin

[Term]
id: ARO:3002791
name: QnrS2
namespace: antibiotic_resistance
def: "QnrS2 is a plasmid-mediated quinolone resistance protein found in Salmonella enterica" [PMID:16804843]
is_a: ARO:3000419 ! quinolone resistance protein (qnr)

[Term]
id: ARO:3002792
name: QnrS3
namespace: antibiotic_resistance
def: "QnrS3 is a plasmid-mediated quinolone resistance protein found in Escherichia coli" [PMID:18573620]
is_a: ARO:3000419 ! quinolone resistance protein (qnr)

[Term]
id: ARO:3002793
name: QnrS4
namespace: antibiotic_resistance
def: "QnrS4 is a plasmid-mediated quinolone resistance protein found in Salmonella enterica" [PMID:19056747]
is_a: ARO:3000419 ! quinolone resistance protein (qnr)

[Term]
id: ARO:3002794
name: QnrS5
namespace: antibiotic_resistance
def: "QnrS5 is a plasmid-mediated quinolone resistance protein found in Aeromonas sobria" [PMID:22024339]
is_a: ARO:3000419 ! quinolone resistance protein (qnr)

[Term]
id: ARO:3002795
name: QnrS6
namespace: antibiotic_resistance
def: "QnrS6 is a plasmid-mediated quinolone resistance protein found in Aeromonas hydrophila" [PMID:22024339]
is_a: ARO:3000419 ! quinolone resistance protein (qnr)

[Term]
id: ARO:3002796
name: QnrS7
namespace: antibiotic_resistance
def: "QnrS7 is a plasmid-mediated quinolone resistance protein found in Escherichia coli" []
is_a: ARO:3000419 ! quinolone resistance protein (qnr)

[Term]
id: ARO:3002797
name: QnrS8
namespace: antibiotic_resistance
def: "QnrS8 is a plasmid-mediated quinolone resistance protein found in Klebsiella pneumoniae" []
is_a: ARO:3000419 ! quinolone resistance protein (qnr)

[Term]
id: ARO:3002798
name: QnrS9
namespace: antibiotic_resistance
def: "QnrS9 is a plasmid-mediated quinolone resistance protein found in Klebsiella pneumoniae" []
is_a: ARO:3000419 ! quinolone resistance protein (qnr)

[Term]
id: ARO:3002799
name: QnrVC1
namespace: antibiotic_resistance
def: "QnrVC1 is an integron-mediated quinolone resistance protein found in Vibrio cholerae" [PMID:18598639]
is_a: ARO:3000419 ! quinolone resistance protein (qnr)

[Term]
id: ARO:3002800
name: QnrVC3
namespace: antibiotic_resistance
def: "QnrVC3 is an integron-mediated quinolone resistance protein found in Vibrio cholerae" [PMID:20516288]
is_a: ARO:3000419 ! quinolone resistance protein (qnr)

[Term]
id: ARO:3002801
name: QnrVC4
namespace: antibiotic_resistance
def: "QnrVC4 is an integron-mediated quinolone resistance protein found in Aeromonas punctata" [PMID:23098826]
is_a: ARO:3000419 ! quinolone resistance protein (qnr)

[Term]
id: ARO:3002802
name: QnrVC5
namespace: antibiotic_resistance
def: "QnrVC5 is an integron-mediated quinolone resistance protein found in Vibrio fluvialis" [PMID:23800600]
is_a: ARO:3000419 ! quinolone resistance protein (qnr)

[Term]
id: ARO:3002803
name: QnrVC6
namespace: antibiotic_resistance
def: "QnrVC6 is an integron-mediated quinolone resistance protein found in Acinetobacter baumannii" [PMID:23800600]
is_a: ARO:3000419 ! quinolone resistance protein (qnr)

[Term]
id: ARO:3002804
name: FosA2
namespace: antibiotic_resistance
def: "An enzyme that confers resistance to fosfomycin in Enterobacter cloacae by breaking the epoxide ring of the molecule. It depends on the cofactors Manganese (II) and Potassium and uses Glutathione (GSH) as the nucleophilic molecule." [PMID:21392044]
is_a: ARO:3000133 ! fosfomycin thiol transferase

[Term]
id: ARO:3002811
name: murA transferase
namespace: antibiotic_resistance
def: "murA or UDP-N-acetylglucosamine enolpyruvyl transferase catalyses the initial step in peptidoglycan biosynthesis and is inhibited by fosfomycin. Overexpression of murA through mutations confers fosfomycin resistance." [PMID:20071153]
is_a: ARO:0000031 ! antibiotic resistant gene variant or mutant
is_a: ARO:3000271 ! determinant of fosfomycin resistance
relationship: confers_resistance_to ARO:0000025 ! fosfomycin
relationship: derives_from ARO:3000724 ! fosfomycin sensitive pyruvyl transferase (murA)

[Term]
id: ARO:3002812
name: pp-flo
namespace: antibiotic_resistance
def: "pp-flo is a plasmid chloramphenicol exporter that is found in Photobacterium damselae subsp. piscicida" [PMID:8908612]
is_a: ARO:3003963 ! flo
relationship: confers_resistance_to_drug ARO:3000385 ! chloramphenicol
relationship: confers_resistance_to_drug ARO:3000461 ! florfenicol

[Term]
id: ARO:3002813
name: lmrB
namespace: antibiotic_resistance
def: "lmrB is a chromosomally-encoded efflux pump that confers resistance to lincosamides in Bacillus subtilis" [PMID:15317768]
is_a: ARO:0010001 ! ATP-binding cassette (ABC) antibiotic efflux pump
relationship: part_of ARO:3003027 ! lmrAB Operon

[Term]
id: ARO:3002814
name: clbA
namespace: antibiotic_resistance
def: "clbA is a plasmid-encoded cfr gene found in Bacillus velezensis (Bacillus amyloliquefaciens subsp. plantarum)." [PMID:22547628]
is_a: ARO:3000202 ! Cfr 23S ribosomal RNA methyltransferase
relationship: confers_resistance_to_drug ARO:0000046 ! lincomycin
relationship: confers_resistance_to_drug ARO:0000066 ! clindamycin
relationship: confers_resistance_to_drug ARO:3000382 ! azidamfenicol
relationship: confers_resistance_to_drug ARO:3000385 ! chloramphenicol
relationship: confers_resistance_to_drug ARO:3000456 ! thiamphenicol
relationship: confers_resistance_to_drug ARO:3000669 ! pristinamycin IIA
relationship: confers_resistance_to_drug ARO:3000671 ! tiamulin
relationship: confers_resistance_to_drug ARO:3000672 ! madumycin II
relationship: confers_resistance_to_drug ARO:3000673 ! griseoviridin
relationship: confers_resistance_to_drug ARO:3000674 ! dalfopristin

[Term]
id: ARO:3002815
name: clbB
namespace: antibiotic_resistance
def: "clbB is a plasmid-encoded cfr gene found in Bacillus brevis" [PMID:29259290, PMID:22547628]
is_a: ARO:3000202 ! Cfr 23S ribosomal RNA methyltransferase
relationship: confers_resistance_to_drug ARO:0000046 ! lincomycin
relationship: confers_resistance_to_drug ARO:0000066 ! clindamycin
relationship: confers_resistance_to_drug ARO:3000382 ! azidamfenicol
relationship: confers_resistance_to_drug ARO:3000385 ! chloramphenicol
relationship: confers_resistance_to_drug ARO:3000456 ! thiamphenicol
relationship: confers_resistance_to_drug ARO:3000669 ! pristinamycin IIA
relationship: confers_resistance_to_drug ARO:3000671 ! tiamulin
relationship: confers_resistance_to_drug ARO:3000672 ! madumycin II
relationship: confers_resistance_to_drug ARO:3000673 ! griseoviridin
relationship: confers_resistance_to_drug ARO:3000674 ! dalfopristin

[Term]
id: ARO:3002816
name: clbC
namespace: antibiotic_resistance
def: "clbC is a plasmid-encoded cfr gene found in Bacillus clausii" [PMID:22547628]
is_a: ARO:3000202 ! Cfr 23S ribosomal RNA methyltransferase
relationship: confers_resistance_to_drug ARO:0000046 ! lincomycin
relationship: confers_resistance_to_drug ARO:0000066 ! clindamycin
relationship: confers_resistance_to_drug ARO:3000382 ! azidamfenicol
relationship: confers_resistance_to_drug ARO:3000385 ! chloramphenicol
relationship: confers_resistance_to_drug ARO:3000456 ! thiamphenicol
relationship: confers_resistance_to_drug ARO:3000669 ! pristinamycin IIA
relationship: confers_resistance_to_drug ARO:3000671 ! tiamulin
relationship: confers_resistance_to_drug ARO:3000672 ! madumycin II
relationship: confers_resistance_to_drug ARO:3000673 ! griseoviridin
relationship: confers_resistance_to_drug ARO:3000674 ! dalfopristin

[Term]
id: ARO:3002817
name: carA
namespace: antibiotic_resistance
def: "carA is an ABC-F subfamily protein involved in macrolide resistance. It is found in Streptomyces thermotolerans" [PMID:1612454]
is_a: ARO:3004469 ! ABC-F ATP-binding cassette ribosomal protection protein
relationship: confers_resistance_to ARO:0000000 ! macrolide antibiotic

[Term]
id: ARO:3002818
name: msrB
namespace: antibiotic_resistance
def: "MsrB is an ABC-F subfamily protein expressed to Staphylococcus species that confers resistance to erythromycin and streptogramin B antibiotics. It is associated with plasmid DNA." [PMID:1426997]
is_a: ARO:3004471 ! msr-type ABC-F protein
relationship: confers_resistance_to ARO:0000000 ! macrolide antibiotic
relationship: confers_resistance_to ARO:0000026 ! streptogramin antibiotic
synonym: "msr(B)" EXACT []

[Term]
id: ARO:3002819
name: msrC
namespace: antibiotic_resistance
def: "msrC is a chromosomal-encoded ABC-F subfamily protein expressed in Enterococcus faecium that confers resistance to erythromycin and other macrolide and streptogramin B antibiotics." [PMID:11120975]
is_a: ARO:3004471 ! msr-type ABC-F protein
relationship: confers_resistance_to ARO:0000000 ! macrolide antibiotic
relationship: confers_resistance_to ARO:0000026 ! streptogramin antibiotic
synonym: "msr(C)" EXACT []

[Term]
id: ARO:3002823
name: ErmH
namespace: antibiotic_resistance
def: "ErmH is a plasmid-mediated methyltransferase found in Streptomyces thermotolerans" [PMID:3036668]
is_a: ARO:3000560 ! Erm 23S ribosomal RNA methyltransferase
synonym: "carB" EXACT []

[Term]
id: ARO:3002824
name: ErmV
namespace: antibiotic_resistance
def: "ErmV is a plasmid-mediated methyltransferase found in Streptomyces viridochromogenes" [PMID:6163765]
is_a: ARO:3000560 ! Erm 23S ribosomal RNA methyltransferase
synonym: "ermSV" EXACT []

[Term]
id: ARO:3002825
name: ErmY
namespace: antibiotic_resistance
def: "ErmY is a plasmid-mediated methyltransferase found in Staphylococcus aureus" [PMID:9809423]
is_a: ARO:3000560 ! Erm 23S ribosomal RNA methyltransferase
synonym: "ErmGM" EXACT []

[Term]
id: ARO:3002826
name: EreA2
namespace: antibiotic_resistance
def: "EreA2 is an integron-encoded erythromycin esterase that hydrolyses the drug's lactone ring. EreA2 is found in Providencia stuartii" [PMID:12654734]
is_a: ARO:3000320 ! macrolide esterase
relationship: confers_resistance_to_drug ARO:0000006 ! erythromycin

[Term]
id: ARO:3002827
name: tlrC
namespace: antibiotic_resistance
def: "tlrC is an ABC-F subfamily protein found in Streptomyces fradiae and confers resistance to mycinamicin, tylosin and lincosamides. tlrC is found in the tylosin biosynthetic cluster and is one mechanism by which S. fradiae protects itself from self-destruction when producing this macrolide." [PMID:1864505]
is_a: ARO:3004469 ! ABC-F ATP-binding cassette ribosomal protection protein
relationship: confers_resistance_to ARO:0000000 ! macrolide antibiotic

[Term]
id: ARO:3002828
name: srmB
namespace: antibiotic_resistance
def: "srmB is an ABC-F subfamily protein found in Streptomyces ambofaciens that confers resistance to spiramycin" [PMID:1612454]
is_a: ARO:3004469 ! ABC-F ATP-binding cassette ribosomal protection protein
relationship: confers_resistance_to ARO:0000000 ! macrolide antibiotic

[Term]
id: ARO:3002829
name: vgaA
namespace: antibiotic_resistance
def: "vgaA is an ABC-F subfamily protein expressed in staphylococci that confers resistance to streptogramin A antibiotics and related compounds. It is associated with plasmid DNA." [PMID:23796922]
is_a: ARO:3000113 ! vga-type ABC-F protein

[Term]
id: ARO:3002830
name: vgaALC
namespace: antibiotic_resistance
def: "vgaALC is an ABC-F subfamily protein expressed in staphylococci that confers resistance to streptogramin A antibiotics and related compounds. It is associated with plasmid DNA." [PMID:17015629]
is_a: ARO:3000113 ! vga-type ABC-F protein

[Term]
id: ARO:3002831
name: vgaC
namespace: antibiotic_resistance
def: "vgaC is an ABC-F subfamily protein expressed in staphylococci that confers resistance to streptogramin A antibiotics and related compounds. It is associated with plasmid DNA." [PMID:17015629]
is_a: ARO:3000113 ! vga-type ABC-F protein

[Term]
id: ARO:3002832
name: vgaD
namespace: antibiotic_resistance
def: "vgaD is an ABC-F subfamily protein expressed in Enterococcus faecium that confers resistance to streptogramin A antibiotics and related compounds. It is associated with plasmid DNA." [PMID:20713681]
is_a: ARO:3000113 ! vga-type ABC-F protein

[Term]
id: ARO:3002833
name: vgaE
namespace: antibiotic_resistance
def: "vgaE is an ABC-F subfamily protein expressed in staphylococci that confers resistance to streptogramin A antibiotics and related compounds. It is associated with transposon DNA." [PMID:21768510]
is_a: ARO:3000113 ! vga-type ABC-F protein

[Term]
id: ARO:3002835
name: lnuA
namespace: antibiotic_resistance
def: "lnuA is a plasmid-mediated nucleotidyltransferase found in Staphylococcus chromogenes" [PMID:17329268]
is_a: ARO:3000221 ! lincosamide nucleotidyltransferase (LNU)
synonym: "linA" EXACT []

[Term]
id: ARO:3002836
name: lnuB
namespace: antibiotic_resistance
def: "lnuB is a plasmid-mediated nucleotidyltransferase found in Streptococcus lutetiensis" [PMID:24048528]
is_a: ARO:3000221 ! lincosamide nucleotidyltransferase (LNU)
synonym: "linB" EXACT []

[Term]
id: ARO:3002837
name: lnuC
namespace: antibiotic_resistance
def: "lnuC is a transposon-mediated nucleotidyltransferase found in Streptococcus agalactiae" [PMID:15980341]
is_a: ARO:3000221 ! lincosamide nucleotidyltransferase (LNU)
synonym: "linC" EXACT []

[Term]
id: ARO:3002838
name: lnuD
namespace: antibiotic_resistance
def: "lnuD is a plasmid-mediated nucleotidyltransferase found in Streptococcus uberis" [PMID:18086844]
is_a: ARO:3000221 ! lincosamide nucleotidyltransferase (LNU)
synonym: "linD" EXACT []

[Term]
id: ARO:3002839
name: lnuF
namespace: antibiotic_resistance
def: "lnuF is an integron-mediated nucleotidyltransferase found in Escherichia coli" [PMID:15242512]
is_a: ARO:3000221 ! lincosamide nucleotidyltransferase (LNU)
synonym: "linF" EXACT []

[Term]
id: ARO:3002840
name: vatA
namespace: antibiotic_resistance
def: "vatA is a plasmid-mediated acetyltransferase found in Staphylococcus aureus" [PMID:8344533]
is_a: ARO:3000453 ! streptogramin vat acetyltransferase
synonym: "vat(A)" EXACT []

[Term]
id: ARO:3002841
name: vatB
namespace: antibiotic_resistance
def: "vatB is a plasmid-mediated acetyltransferase found in Staphylococcus aureus" [PMID:8540711]
is_a: ARO:3000453 ! streptogramin vat acetyltransferase
synonym: "vat(B)" EXACT []

[Term]
id: ARO:3002842
name: vatC
namespace: antibiotic_resistance
def: "vatC is a plasmid-mediated acetyltransferase found in Staphylococcus cohnii" [PMID:9661023]
is_a: ARO:3000453 ! streptogramin vat acetyltransferase
synonym: "vat(C)" EXACT []

[Term]
id: ARO:3002843
name: vatD
namespace: antibiotic_resistance
def: "vatD is a transposon-mediated acetyltransferase found in Enterococcus faecium" [PMID:11600385]
is_a: ARO:3000453 ! streptogramin vat acetyltransferase
synonym: "satA" EXACT []
synonym: "vat(D)" EXACT []

[Term]
id: ARO:3002844
name: vatE
namespace: antibiotic_resistance
def: "vatE is a transposon-mediated acetyltransferase found in Enterococcus faecium" [PMID:11023445]
is_a: ARO:3000453 ! streptogramin vat acetyltransferase
synonym: "satG" EXACT []
synonym: "vat(E)" EXACT []

[Term]
id: ARO:3002845
name: vatH
namespace: antibiotic_resistance
def: "vatH is a plasmid-mediated acetyltransferase found in Enterococcus faecium" [PMID:20713681]
is_a: ARO:3000453 ! streptogramin vat acetyltransferase
synonym: "vatG" EXACT []

[Term]
id: ARO:3002846
name: arr-1
namespace: antibiotic_resistance
def: "arr-1 is a chromosome-encoded ribosyltransferase found in Mycobacterium smegmatis" [PMID:9371349]
is_a: ARO:3000390 ! rifampin ADP-ribosyltransferase (Arr)

[Term]
id: ARO:3002847
name: arr-2
namespace: antibiotic_resistance
def: "arr-2 is an integron-encoded ribosyltransferase found in Pseudomonas aeruginosa" [PMID:10103210]
is_a: ARO:3000390 ! rifampin ADP-ribosyltransferase (Arr)

[Term]
id: ARO:3002848
name: arr-3
namespace: antibiotic_resistance
def: "arr-3 is a plasmid-encoded ribosyltransferase found in Vibrio fluvialis" [PMID:21683552]
is_a: ARO:3000390 ! rifampin ADP-ribosyltransferase (Arr)
synonym: "arr-6" EXACT []

[Term]
id: ARO:3002849
name: arr-4
namespace: antibiotic_resistance
def: "arr-4 is an integron-encoded ribosyltransferase found in Pseudomonas aeruginosa" [PMID:18299416]
is_a: ARO:3000390 ! rifampin ADP-ribosyltransferase (Arr)

[Term]
id: ARO:3002850
name: arr-5
namespace: antibiotic_resistance
def: "arr-5 is an integron-encoded ribosyltransferase found in Pseudomonas aeruginosa" [PMID:18299416]
is_a: ARO:3000390 ! rifampin ADP-ribosyltransferase (Arr)

[Term]
id: ARO:3002852
name: arr-7
namespace: antibiotic_resistance
def: "arr-7 is an integron-encoded ribosyltransferase found in Pseudomonas aeruginosa" [PMID:19884381]
is_a: ARO:3000390 ! rifampin ADP-ribosyltransferase (Arr)

[Term]
id: ARO:3002853
name: arr-8
namespace: antibiotic_resistance
def: "arr-8 is an integron-encoded ribosyltransferase found in Klebsiella oxytoca" [PMID:23752512]
is_a: ARO:3000390 ! rifampin ADP-ribosyltransferase (Arr)

[Term]
id: ARO:3002854
name: dfrA1
namespace: antibiotic_resistance
def: "dfrA1 is an integron-encoded dihydrofolate reductase" [PMID:15388464]
is_a: ARO:3001218 ! trimethoprim resistant dihydrofolate reductase dfr
relationship: confers_resistance_to_drug ARO:3000188 ! trimethoprim
relationship: derives_from ARO:3000745 ! antibiotic sensitive dihydrofolate reductase
synonym: "dfr1" EXACT []

[Term]
id: ARO:3002856
name: dfrA24
namespace: antibiotic_resistance
def: "dfrA24 is an integron-encoded dihydrofolate reductase found in Escherichia coli" [PMID:17307981]
is_a: ARO:3001218 ! trimethoprim resistant dihydrofolate reductase dfr
relationship: derives_from ARO:3000745 ! antibiotic sensitive dihydrofolate reductase

[Term]
id: ARO:3002857
name: dfrA26
namespace: antibiotic_resistance
def: "dfrA26 is an integron-encoded dihydrofolate reductase found in Escherichia coli" [PMID:17307981]
is_a: ARO:3001218 ! trimethoprim resistant dihydrofolate reductase dfr
relationship: derives_from ARO:3000745 ! antibiotic sensitive dihydrofolate reductase

[Term]
id: ARO:3002858
name: dfrA12
namespace: antibiotic_resistance
def: "dfrA12 is an integron-encoded dihydrofolate reductase found in Vibrio cholerae" [PMID:12183252, PMID:20660690]
is_a: ARO:3001218 ! trimethoprim resistant dihydrofolate reductase dfr
relationship: derives_from ARO:3000745 ! antibiotic sensitive dihydrofolate reductase

[Term]
id: ARO:3002859
name: dfrA14
namespace: antibiotic_resistance
def: "dfrA14 is an integron-encoded dihydrofolate reductase found in Escherichia coli" [PMID:18794381]
is_a: ARO:3001218 ! trimethoprim resistant dihydrofolate reductase dfr
relationship: confers_resistance_to_drug ARO:3000188 ! trimethoprim
relationship: derives_from ARO:3000745 ! antibiotic sensitive dihydrofolate reductase

[Term]
id: ARO:3002860
name: dfrA17
namespace: antibiotic_resistance
def: "dfrA17 is an integron-encoded dihydrofolate reductase found in Escherichia coli" [PMID:20236427]
is_a: ARO:3001218 ! trimethoprim resistant dihydrofolate reductase dfr
relationship: confers_resistance_to_drug ARO:3000188 ! trimethoprim
relationship: derives_from ARO:3000745 ! antibiotic sensitive dihydrofolate reductase

[Term]
id: ARO:3002861
name: dfrA5
namespace: antibiotic_resistance
def: "dfrA5 is an integron-encoded dihydrofolate reductase found in Vibrio cholerae" [PMID:12183252]
is_a: ARO:3001218 ! trimethoprim resistant dihydrofolate reductase dfr
relationship: confers_resistance_to_drug ARO:3000188 ! trimethoprim
relationship: derives_from ARO:3000745 ! antibiotic sensitive dihydrofolate reductase

[Term]
id: ARO:3002862
name: dfrA7
namespace: antibiotic_resistance
def: "dfrA7 is an integron-encoded dihydrofolate reductase found in Escherichia coli" [PMID:19229487]
is_a: ARO:3001218 ! trimethoprim resistant dihydrofolate reductase dfr
relationship: derives_from ARO:3000745 ! antibiotic sensitive dihydrofolate reductase

[Term]
id: ARO:3002863
name: dfrA8
namespace: antibiotic_resistance
def: "dfrA8 is a transposon-encoded dihydrofolate reductase found in Salmonella enterica" []
is_a: ARO:3001218 ! trimethoprim resistant dihydrofolate reductase dfr
relationship: confers_resistance_to_drug ARO:3000188 ! trimethoprim
relationship: derives_from ARO:3000745 ! antibiotic sensitive dihydrofolate reductase

[Term]
id: ARO:3002864
name: dfrB1
namespace: antibiotic_resistance
def: "A plasmid-associated trimethoprim-resistant dihydrofolate reductase detected in Bordetella bronchispetica on pKBB958." [PMID:16046466]
is_a: ARO:3001218 ! trimethoprim resistant dihydrofolate reductase dfr
relationship: derives_from ARO:3000745 ! antibiotic sensitive dihydrofolate reductase
synonym: "dfr2a" EXACT []
synonym: "dfrII" EXACT []

[Term]
id: ARO:3002865
name: dfrC
namespace: antibiotic_resistance
def: "dfrC is a chromosome-encoded dihydrofolate reductase found in Staphylococcus aureus" [PMID:7768789]
is_a: ARO:3001218 ! trimethoprim resistant dihydrofolate reductase dfr
relationship: derives_from ARO:3000745 ! antibiotic sensitive dihydrofolate reductase

[Term]
id: ARO:3002866
name: dfrD
namespace: antibiotic_resistance
def: "dfrD is a plasmid-encoded dihydrofolate reductase found in Listeria monocytogenes" [PMID:9145882]
is_a: ARO:3001218 ! trimethoprim resistant dihydrofolate reductase dfr
relationship: derives_from ARO:3000745 ! antibiotic sensitive dihydrofolate reductase

[Term]
id: ARO:3002867
name: dfrF
namespace: antibiotic_resistance
def: "dfrF is a chromosome-encoded dihydrofolate reductase found in Streptococcus pyogenes" [PMID:24492367]
is_a: ARO:3001218 ! trimethoprim resistant dihydrofolate reductase dfr
relationship: derives_from ARO:3000745 ! antibiotic sensitive dihydrofolate reductase

[Term]
id: ARO:3002868
name: dfrG
namespace: antibiotic_resistance
def: "dfrG is a plasmid-encoded dihydrofolate reductase found in Staphylococcus aureus" [PMID:16127079]
is_a: ARO:3001218 ! trimethoprim resistant dihydrofolate reductase dfr
relationship: derives_from ARO:3000745 ! antibiotic sensitive dihydrofolate reductase

[Term]
id: ARO:3002869
name: dfrK
namespace: antibiotic_resistance
def: "dfrK is a plasmid-encoded dihydrofolate reductase found in Staphylococcus aureus" [PMID:22718530]
is_a: ARO:3001218 ! trimethoprim resistant dihydrofolate reductase dfr
relationship: derives_from ARO:3000745 ! antibiotic sensitive dihydrofolate reductase

[Term]
id: ARO:3002870
name: tet34
namespace: antibiotic_resistance
def: "tet34 causes the activation of Mg2+-dependent purine nucleotide synthesis, which protects the protein synthesis pathway. It is found in Gram-negative Vibrio" [PMID:11959596]
is_a: ARO:3000012 ! protein(s) conferring antibiotic resistance via molecular bypass
is_a: ARO:3000036 ! tetracycline inactivation enzyme
relationship: confers_resistance_to_drug ARO:0000051 ! tetracycline
synonym: "tet(34)" EXACT []

[Term]
id: ARO:3002871
name: tet37
namespace: antibiotic_resistance
def: "tet37 is a chromosome-encoded oxidoreductase isolated from an uncultured bacterium that confers resistance to tetracycline" [PMID:12654685]
is_a: ARO:3000036 ! tetracycline inactivation enzyme
relationship: confers_resistance_to_drug ARO:0000051 ! tetracycline

[Term]
id: ARO:3002872
name: FosA3
namespace: antibiotic_resistance
def: "An enzyme that confers resistance to fosfomycin in Escherichia coli by breaking the epoxide ring of the molecule. It depends on the cofactors Manganese (II) and Potassium and uses Glutathione (GSH) as the nucleophilic molecule." [PMID:26488485]
is_a: ARO:3000133 ! fosfomycin thiol transferase

[Term]
id: ARO:3002873
name: FosB3
namespace: antibiotic_resistance
def: "A thiol transferase that leads to the resistance of fosfomycin in Enterococcus faecium. Contrasting FosA, FosB is dependent on the cofactor Magnesium (II) and uses either bacillithiol to open up the epoxide ring of fosfomycin." [PMID:24205114]
is_a: ARO:3000133 ! fosfomycin thiol transferase

[Term]
id: ARO:3002874
name: FosC2
namespace: antibiotic_resistance
def: "FosC2 is an enzyme that phosphorylates fosfomycin to confer resistance in Escherichia coli" [PMID:20404116]
is_a: ARO:3004245 ! fosC phosphotransferase family

[Term]
id: ARO:3002875
name: dfrE
namespace: antibiotic_resistance
def: "dfrE is a chromosome-encoded dihydrofolate reductase found in Enterococcus faecalis" [PMID:9869579]
is_a: ARO:3001218 ! trimethoprim resistant dihydrofolate reductase dfr
relationship: derives_from ARO:3000745 ! antibiotic sensitive dihydrofolate reductase

[Term]
id: ARO:3002876
name: ethambutol resistant arabinosyltransferase
namespace: antibiotic_resistance
def: "Arabinosyl transferases allow for the polymerization of arabinose to form arabinan. Arabinan is required for formation of mycobacterial cell walls and arabinosyltransferases are targets of the drug ethambutol. Mutations in these genes can confer resistance to ethambutol." []
is_a: ARO:3003422 ! antibiotic resistant arabinosyltransferase
is_a: ARO:3003532 ! determinant of resistance to polyamine antibiotics
relationship: confers_resistance_to ARO:3000527 ! polyamine antibiotic
relationship: confers_resistance_to_drug ARO:3000497 ! ethambutol
relationship: derives_from ARO:3000725 ! antibiotic sensitive arabinosyltransferase

[Term]
id: ARO:3002877
name: BcI
namespace: antibiotic_resistance
def: "Bacillus cereus beta-lactamase I is a zinc metallo-beta-lactamase that hydrolyzes a large number of penicillins and cephalosporins in the Bacillus cereus strain 569/H/9" [PMID:7588620]
is_a: ARO:3000577 ! Bc beta-lactamase

[Term]
id: ARO:3002878
name: BcII
namespace: antibiotic_resistance
def: "Bacillus cereus beta-lactamase II is a zinc metallo-beta-lactamase that hydrolyzes a large number of penicillins and cephalosporins in the Bacillus cereus strain 5/B/6" [PMID:7588620]
is_a: ARO:3000577 ! Bc beta-lactamase

[Term]
id: ARO:3002879
name: linG
namespace: antibiotic_resistance
def: "linG is an integron-associated gene cassette, with aadA2, encoding a lincosomide nucleotidyltransferase found in Salmonella enterica. linG confers resistance to lincosomide antibiotics." [PMID:17005845]
is_a: ARO:3000221 ! lincosamide nucleotidyltransferase (LNU)

[Term]
id: ARO:3002881
name: lmrC
namespace: antibiotic_resistance
def: "lmrC is an ABC-F subfamily protein that confers resistance to lincosamides in Streptomyces lincolnensis and Lactococcus lactis. It can dimerize with lmrD" [PMID:16958846]
is_a: ARO:3004469 ! ABC-F ATP-binding cassette ribosomal protection protein
relationship: confers_resistance_to ARO:0000017 ! lincosamide antibiotic
synonym: "ydaG" EXACT []

[Term]
id: ARO:3002882
name: lmrD
namespace: antibiotic_resistance
def: "lmrD is a chromosomally-encoded efflux pump that confers resistance to lincosamides in Streptomyces lincolnensis and Lactococcus lactis. It can dimerize with lmrC" [PMID:16958846]
is_a: ARO:0010001 ! ATP-binding cassette (ABC) antibiotic efflux pump
relationship: confers_resistance_to ARO:0000017 ! lincosamide antibiotic
synonym: "ydbA" EXACT []

[Term]
id: ARO:3002883
name: rgt1438
namespace: antibiotic_resistance
def: "rgt1438 is a glycosyltransferase that confers rifampin resistance in Streptomyces" [PMID:22802246]
is_a: ARO:3000443 ! rifampin glycosyltransferase
relationship: confers_resistance_to_drug ARO:3000169 ! rifampin
relationship: confers_resistance_to_drug ARO:3000517 ! rifaximin
relationship: confers_resistance_to_drug ARO:3000530 ! rifabutin
relationship: confers_resistance_to_drug ARO:3000534 ! rifapentine

[Term]
id: ARO:3002884
name: iri
namespace: antibiotic_resistance
def: "iri is a monooxygenase that confers resistance to rifampin found in Rhodococcus equi" [PMID:8980786]
is_a: ARO:3000445 ! rifampin monooxygenase
relationship: confers_resistance_to_drug ARO:3000169 ! rifampin
relationship: confers_resistance_to_drug ARO:3000517 ! rifaximin
relationship: confers_resistance_to_drug ARO:3000530 ! rifabutin
relationship: confers_resistance_to_drug ARO:3000534 ! rifapentine

[Term]
id: ARO:3002891
name: otr(A)
namespace: antibiotic_resistance
def: "otr(A) is an oxytetracycline resistance ribosomal protection protein found in Streptomyces rimosus" [PMID:1809836]
is_a: ARO:0000002 ! tetracycline-resistant ribosomal protection protein

[Term]
id: ARO:3002892
name: otr(B)
namespace: antibiotic_resistance
def: "otr(B) is a tetracycline resistance efflux pump found in Streptomyces rimosus" [PMID:9867793]
is_a: ARO:0010002 ! major facilitator superfamily (MFS) antibiotic efflux pump
relationship: confers_resistance_to_drug ARO:0000051 ! tetracycline
synonym: "otrB" EXACT []
synonym: "tet347" EXACT []

[Term]
id: ARO:3002893
name: tcr3
namespace: antibiotic_resistance
def: "tcr3 is a tetracycline efflux pump that confers self-resistance to Streptomyces aureofaciens" [PMID:8534971]
is_a: ARO:0010002 ! major facilitator superfamily (MFS) antibiotic efflux pump
relationship: confers_resistance_to_drug ARO:0000051 ! tetracycline
synonym: "trcC" EXACT []

[Term]
id: ARO:3002894
name: otrC
namespace: antibiotic_resistance
def: "otrC is a tetracycline resistance efflux pump found in Streptomyces rimosus" [PMID:22906146]
is_a: ARO:0010001 ! ATP-binding cassette (ABC) antibiotic efflux pump
relationship: confers_resistance_to_drug ARO:0000051 ! tetracycline

[Term]
id: ARO:3002895
name: SAT-2
namespace: antibiotic_resistance
def: "SAT-2 is a plasmid-mediated streptothricin acetyltransferase, which confers resistance to streptothricin, a nucleoside antibiotic. Originally described from an E. coli plasmid sequence by Heim et al., 1989." [PMID:2157196, PMID:2550905]
is_a: ARO:3000869 ! streptothricin acetyltransferase (SAT)
relationship: confers_resistance_to_drug ARO:0000012 ! streptothricin

[Term]
id: ARO:3002897
name: SAT-4
namespace: antibiotic_resistance
def: "SAT-4 is a plasmid-mediated streptothricin acetyltransferase and streptothricin (a nucleoside antibiotic) resistant determinant. Originally described from a Campylobacter coli BE/G4 plasmid gene sequence by Jacob et al, 1994." [PMID:8056285]
is_a: ARO:3000869 ! streptothricin acetyltransferase (SAT)
relationship: confers_resistance_to_drug ARO:0000012 ! streptothricin

[Term]
id: ARO:3002898
name: SAT-3
namespace: antibiotic_resistance
def: "SAT-3 is a plasmid-mediated streptothricin acetyltransferase and streptothricin resistance determinant. Originally described from an E. coli plasmid gene by Tietze and Brevet, 1995." [PMID:7640311]
is_a: ARO:3000869 ! streptothricin acetyltransferase (SAT)
relationship: confers_resistance_to_drug ARO:0000012 ! streptothricin

[Term]
id: ARO:3002905
name: VanS-VanR two-component regulatory system
namespace: antibiotic_resistance
def: "van genes that are involved in activating and regulating transcription of gene clusters" [PMID:1556077]
is_a: ARO:3002976 ! gene(s) or protein(s) associated with a glycopeptide resistance cluster
relationship: confers_resistance_to_drug ARO:0000028 ! vancomycin

[Term]
id: ARO:3002906
name: van ligase
namespace: antibiotic_resistance
def: "van ligases synthesize alternative substrates for peptidoglycan synthesis that reduce vancomycin binding affinity." [PMID:20733041, PMID:16323116, PMID:15980329, PMID:18458129, PMID:24342631, PMID:16723588, PMID:21807981, PMID:12019119]
is_a: ARO:3002976 ! gene(s) or protein(s) associated with a glycopeptide resistance cluster
relationship: confers_resistance_to ARO:3000081 ! glycopeptide antibiotic

[Term]
id: ARO:3002907
name: vanE
namespace: antibiotic_resistance
def: "VanE is a D-Ala-D-Ala ligase homolog that can synthesize D-Ala-D-Ser, an alternative substrate for peptidoglycan synthesis that reduces vancomycin binding affinity in Enterococcus faecalis" [PMID:12019119]
is_a: ARO:3002979 ! D-Ala-D-Ser ligase
relationship: part_of ARO:3000259 ! glycopeptide resistance gene cluster VanE

[Term]
id: ARO:3002908
name: vanF
namespace: antibiotic_resistance
def: "VanF is a D-Ala-D-Ala ligase homolog that can synthesize D-Ala-D-Lac, an alternative substrate for peptidoglycan synthesis that reduces vancomycin binding affinity. It is associated with both vancomycin and teicoplanin resistance in Paenibacillus popilliae" [PMID:15980329]
is_a: ARO:3002978 ! D-Ala-D-Lac ligase
relationship: part_of ARO:3000255 ! glycopeptide resistance gene cluster VanF

[Term]
id: ARO:3002909
name: vanG
namespace: antibiotic_resistance
def: "VanG is a D-Ala-D-Ala ligase homolog that can synthesize D-Ala-D-Ser, an alternative substrate for peptidoglycan synthesis that reduces vancomycin binding affinity in Enterococcus faecalis" [PMID:12426332, PMID:16323116]
is_a: ARO:3002979 ! D-Ala-D-Ser ligase
relationship: part_of ARO:3000257 ! glycopeptide resistance gene cluster VanG

[Term]
id: ARO:3002910
name: vanL
namespace: antibiotic_resistance
def: "VanL is a D-Ala-D-Ala ligase homolog that can synthesize D-Ala-D-Ser, an alternative substrate for peptidoglycan synthesis that reduces vancomycin binding affinity in Enterococcus faecalis" [PMID:18458129]
is_a: ARO:3002979 ! D-Ala-D-Ser ligase
relationship: part_of ARO:3000260 ! glycopeptide resistance gene cluster VanL

[Term]
id: ARO:3002911
name: vanM
namespace: antibiotic_resistance
def: "VanM is a D-Ala-D-Ala ligase homolog that can synthesize D-Ala-D-Lac, an alternative substrate for peptidoglycan synthesis that reduces vancomycin binding affinity. It is associated with both vancomycin and teicoplanin resistance." [PMID:20733041]
is_a: ARO:3002978 ! D-Ala-D-Lac ligase
relationship: part_of ARO:3000256 ! glycopeptide resistance gene cluster VanM

[Term]
id: ARO:3002912
name: vanN
namespace: antibiotic_resistance
def: "VanN is a D-Ala-D-Ala ligase homolog that can synthesize D-Ala-D-Ser, an alternative substrate for peptidoglycan synthesis that reduces vancomycin binding affinity in Enterococcus faecium" [PMID:21807981]
is_a: ARO:3002979 ! D-Ala-D-Ser ligase
relationship: part_of ARO:3002917 ! glycopeptide resistance gene cluster VanN

[Term]
id: ARO:3002913
name: vanO
namespace: antibiotic_resistance
def: "VanO is a D-Ala-D-Ala ligase homolog that can synthesize D-Ala-D-Lac, an alternative substrate for peptidoglycan synthesis that reduces vancomycin binding affinity. It is associated with both vancomycin and teicoplanin resistance." [PMID:24342631]
is_a: ARO:3002978 ! D-Ala-D-Lac ligase
relationship: part_of ARO:3002918 ! glycopeptide resistance gene cluster VanO

[Term]
id: ARO:3002914
name: vanJ
namespace: antibiotic_resistance
def: "vanJ is a novel membrane protein that confers resistance to teicoplanin and its derivatives in Streptomyces coelicolor by recycling undecaprenol pyrophosphate during cell wall biosynthesis." [PMID:22232274, PMID:15130128]
is_a: ARO:3004255 ! vanJ membrane protein
relationship: confers_resistance_to_drug ARO:0000029 ! teicoplanin

[Term]
id: ARO:3002915
name: vanK
namespace: antibiotic_resistance
def: "VanK is a member of the Fem family of enzymes that add the cross-bridge amino acids to the stem pentapeptide of cell wall precursors in Streptomyces coelicolor that confers inducible, high-level vancomycin resistance" [PMID:15130128, PMID:15632111]
is_a: ARO:3002976 ! gene(s) or protein(s) associated with a glycopeptide resistance cluster
relationship: confers_resistance_to ARO:3000081 ! glycopeptide antibiotic

[Term]
id: ARO:3002916
name: vanV
namespace: antibiotic_resistance
def: "vanV is an accessory protein of van operons, first identified in the vanB operon. It is not required for vancomycin resistance." [PMID:21482081]
is_a: ARO:3002976 ! gene(s) or protein(s) associated with a glycopeptide resistance cluster
relationship: confers_resistance_to ARO:3000081 ! glycopeptide antibiotic

[Term]
id: ARO:3002917
name: glycopeptide resistance gene cluster VanN
namespace: antibiotic_resistance
def: "Homologous to vanC, contains a D-Ala-D-Ser ligase. The plasmid-located vanM gene cluster is inducible and confers low resistance to vancomycin. vanN organisms remain susceptible to teicoplanin. Gene orientation: N(XY)TRS" [PMID:21807981]
is_a: ARO:3000234 ! glycopeptide resistance gene cluster

[Term]
id: ARO:3002918
name: glycopeptide resistance gene cluster VanO
namespace: antibiotic_resistance
def: "Homologous to vanA, contains a D-Ala-D-Lac ligase. The chromosome-located vanO gene cluster is inducible. Not much is known about the biochemistry about the vanO gene cluster. Gene orientation: orf1 RS orf2 HOX" [PMID:24342631]
is_a: ARO:3000234 ! glycopeptide resistance gene cluster

[Term]
id: ARO:3002919
name: vanRA
namespace: antibiotic_resistance
def: "vanRA, also known as vanR, is a vanR variant found in the vanA gene cluster" [PMID:16323116, PMID:8380148]
is_a: ARO:3000574 ! vanR
relationship: part_of ARO:3000236 ! glycopeptide resistance gene cluster VanA

[Term]
id: ARO:3002921
name: vanRB
namespace: antibiotic_resistance
def: "vanRB is a vanR variant found in the vanB gene cluster" [PMID:8631706, PMID:16323116]
is_a: ARO:3000574 ! vanR
relationship: part_of ARO:3000238 ! glycopeptide resistance gene cluster VanB

[Term]
id: ARO:3002922
name: vanRC
namespace: antibiotic_resistance
def: "vanRC is a vanR variant found in the vanC gene cluster" [PMID:10817725, PMID:16323116]
is_a: ARO:3000574 ! vanR
relationship: part_of ARO:3000246 ! glycopeptide resistance gene cluster VanC

[Term]
id: ARO:3002923
name: vanRD
namespace: antibiotic_resistance
def: "vanRD is a mutated vanR variant found in the vanD gene cluster that caused constitutive expression of vanD peptidoglycan synthesis" [PMID:16323116, PMID:12499162]
is_a: ARO:3000574 ! vanR
relationship: part_of ARO:3000253 ! glycopeptide resistance gene cluster VanD

[Term]
id: ARO:3002924
name: vanRE
namespace: antibiotic_resistance
def: "vanRE is a vanR variant found in the vanE gene cluster" [PMID:12019119]
is_a: ARO:3000574 ! vanR
relationship: part_of ARO:3000259 ! glycopeptide resistance gene cluster VanE

[Term]
id: ARO:3002925
name: vanRF
namespace: antibiotic_resistance
def: "vanRF is a vanR variant found in the vanF gene cluster" [PMID:15980329]
is_a: ARO:3000574 ! vanR
relationship: part_of ARO:3000255 ! glycopeptide resistance gene cluster VanF

[Term]
id: ARO:3002926
name: vanRG
namespace: antibiotic_resistance
def: "vanRG is a vanR variant found in the vanG gene cluster" [PMID:16723588]
is_a: ARO:3000574 ! vanR
relationship: part_of ARO:3000257 ! glycopeptide resistance gene cluster VanG

[Term]
id: ARO:3002927
name: vanRL
namespace: antibiotic_resistance
def: "vanRL is a vanR variant found in the vanL gene cluster" [PMID:18458129]
is_a: ARO:3000574 ! vanR
relationship: part_of ARO:3000260 ! glycopeptide resistance gene cluster VanL

[Term]
id: ARO:3002928
name: vanRM
namespace: antibiotic_resistance
def: "vanRM is a vanR variant found in the vanM gene cluster" [PMID:20733041]
is_a: ARO:3000574 ! vanR
relationship: part_of ARO:3000256 ! glycopeptide resistance gene cluster VanM

[Term]
id: ARO:3002929
name: vanRN
namespace: antibiotic_resistance
def: "vanRN is a vanR variant found in the vanN gene cluster" [PMID:21807981]
is_a: ARO:3000574 ! vanR
relationship: part_of ARO:3002917 ! glycopeptide resistance gene cluster VanN

[Term]
id: ARO:3002930
name: vanRO
namespace: antibiotic_resistance
def: "vanRO is a vanR variant found in the vanO gene cluster" [PMID:24342631]
is_a: ARO:3000574 ! vanR
relationship: part_of ARO:3002918 ! glycopeptide resistance gene cluster VanO

[Term]
id: ARO:3002931
name: vanSA
namespace: antibiotic_resistance
def: "vanSA, also known as vanS, is a vanS variant found in the vanA gene cluster" [PMID:28511809, PMID:16323116, PMID:8380148]
is_a: ARO:3000071 ! vanS
relationship: part_of ARO:3000236 ! glycopeptide resistance gene cluster VanA

[Term]
id: ARO:3002932
name: vanSB
namespace: antibiotic_resistance
def: "vanSB is a vanS variant found in the vanB gene cluster" [PMID:8631706, PMID:16323116]
is_a: ARO:3000071 ! vanS
relationship: part_of ARO:3000238 ! glycopeptide resistance gene cluster VanB

[Term]
id: ARO:3002933
name: vanSC
namespace: antibiotic_resistance
def: "vanSC is a vanS variant found in the vanC gene cluster" [PMID:16323116, PMID:10817725]
is_a: ARO:3000071 ! vanS
relationship: part_of ARO:3000246 ! glycopeptide resistance gene cluster VanC

[Term]
id: ARO:3002934
name: vanSD
namespace: antibiotic_resistance
def: "vanSD is a mutated vanS variant found in the vanD gene cluster that caused constitutive expression of vanD peptidoglycan synthesis" [PMID:16323116, PMID:19258279]
is_a: ARO:3000071 ! vanS
relationship: part_of ARO:3000253 ! glycopeptide resistance gene cluster VanD

[Term]
id: ARO:3002935
name: vanSE
namespace: antibiotic_resistance
def: "vanSE is a vanS variant found in the vanE gene cluster" [PMID:12019119]
is_a: ARO:3000071 ! vanS
relationship: part_of ARO:3000259 ! glycopeptide resistance gene cluster VanE

[Term]
id: ARO:3002936
name: vanSF
namespace: antibiotic_resistance
def: "vanSF is a vanS variant found in the vanF gene cluster" [PMID:15980329]
is_a: ARO:3000071 ! vanS
relationship: part_of ARO:3000255 ! glycopeptide resistance gene cluster VanF

[Term]
id: ARO:3002937
name: vanSG
namespace: antibiotic_resistance
def: "vanSG is a vanS variant found in the vanG gene cluster" [PMID:16723588]
is_a: ARO:3000071 ! vanS
relationship: part_of ARO:3000257 ! glycopeptide resistance gene cluster VanG

[Term]
id: ARO:3002938
name: vanSL
namespace: antibiotic_resistance
def: "vanSL is a vanS variant found in the vanL gene cluster" [PMID:18458129]
is_a: ARO:3000071 ! vanS
relationship: part_of ARO:3000260 ! glycopeptide resistance gene cluster VanL

[Term]
id: ARO:3002939
name: vanSM
namespace: antibiotic_resistance
def: "vanSM is a vanS variant found in the vanM gene cluster" [PMID:20733041]
is_a: ARO:3000071 ! vanS
relationship: part_of ARO:3000256 ! glycopeptide resistance gene cluster VanM

[Term]
id: ARO:3002940
name: vanSN
namespace: antibiotic_resistance
def: "vanSN is a vanS variant found in the vanN gene cluster" [PMID:21807981]
is_a: ARO:3000071 ! vanS
relationship: part_of ARO:3002917 ! glycopeptide resistance gene cluster VanN

[Term]
id: ARO:3002941
name: vanSO
namespace: antibiotic_resistance
def: "vanSO is a vanS variant found in the vanO gene cluster" [PMID:24342631]
is_a: ARO:3000071 ! vanS
relationship: part_of ARO:3002918 ! glycopeptide resistance gene cluster VanO

[Term]
id: ARO:3002942
name: vanHA
namespace: antibiotic_resistance
def: "vanHA, also known as vanH, is a vanH variant in the vanA gene cluster" [PMID:16323116, PMID:8380148]
is_a: ARO:3000006 ! vanH
relationship: part_of ARO:3000236 ! glycopeptide resistance gene cluster VanA

[Term]
id: ARO:3002943
name: vanHB
namespace: antibiotic_resistance
def: "vanHB is a vanH variant in the vanB gene cluster" [PMID:16323116, PMID:8631706]
is_a: ARO:3000006 ! vanH
relationship: part_of ARO:3000238 ! glycopeptide resistance gene cluster VanB

[Term]
id: ARO:3002944
name: vanHD
namespace: antibiotic_resistance
def: "vanHD is a vanH variant in the vanD gene cluster" [PMID:12499162, PMID:16323116]
is_a: ARO:3000006 ! vanH
relationship: part_of ARO:3000253 ! glycopeptide resistance gene cluster VanD

[Term]
id: ARO:3002945
name: vanHF
namespace: antibiotic_resistance
def: "vanHF is a vanH variant in the vanF gene cluster" [PMID:15980329]
is_a: ARO:3000006 ! vanH
relationship: part_of ARO:3000255 ! glycopeptide resistance gene cluster VanF

[Term]
id: ARO:3002947
name: vanHM
namespace: antibiotic_resistance
def: "vanHM is a vanH variant in the vanM gene cluster" [PMID:20733041]
is_a: ARO:3000006 ! vanH
relationship: part_of ARO:3000256 ! glycopeptide resistance gene cluster VanM

[Term]
id: ARO:3002948
name: vanHO
namespace: antibiotic_resistance
def: "vanHO is a vanH variant in the vanO gene cluster" [PMID:24342631]
is_a: ARO:3000006 ! vanH
relationship: part_of ARO:3002918 ! glycopeptide resistance gene cluster VanO

[Term]
id: ARO:3002949
name: vanXA
namespace: antibiotic_resistance
def: "vanXA, also known as vanX, is a vanX variant found in the vanA gene cluster" [PMID:16323116, PMID:8380148]
is_a: ARO:3000011 ! vanX
relationship: part_of ARO:3000236 ! glycopeptide resistance gene cluster VanA

[Term]
id: ARO:3002950
name: vanXB
namespace: antibiotic_resistance
def: "vanXB is a vanX variant found in the vanB gene cluster" [PMID:16323116, PMID:8631706]
is_a: ARO:3000011 ! vanX
relationship: part_of ARO:3000238 ! glycopeptide resistance gene cluster VanB

[Term]
id: ARO:3002952
name: vanXF
namespace: antibiotic_resistance
def: "vanXF is a vanX variant found in the vanF gene cluster" [PMID:15980329]
is_a: ARO:3000011 ! vanX
relationship: part_of ARO:3000255 ! glycopeptide resistance gene cluster VanF

[Term]
id: ARO:3002953
name: vanXM
namespace: antibiotic_resistance
def: "vanXM is a vanX variant found in the vanM gene cluster" [PMID:20733041]
is_a: ARO:3000011 ! vanX
relationship: part_of ARO:3000256 ! glycopeptide resistance gene cluster VanM

[Term]
id: ARO:3002954
name: vanXO
namespace: antibiotic_resistance
def: "vanXO is a vanX variant found in the vanO gene cluster" [PMID:24342631]
is_a: ARO:3000011 ! vanX
relationship: part_of ARO:3002918 ! glycopeptide resistance gene cluster VanO

[Term]
id: ARO:3002955
name: vanYA
namespace: antibiotic_resistance
def: "vanYA, also known as vanY, is a vanY variant found in the vanA gene cluster" [PMID:8380148, PMID:16323116]
is_a: ARO:3000077 ! vanY
relationship: part_of ARO:3000236 ! glycopeptide resistance gene cluster VanA

[Term]
id: ARO:3002956
name: vanYB
namespace: antibiotic_resistance
def: "vanYB is a vanY variant found in the vanB gene cluster" [PMID:16323116, PMID:8631706]
is_a: ARO:3000077 ! vanY
relationship: part_of ARO:3000238 ! glycopeptide resistance gene cluster VanB

[Term]
id: ARO:3002957
name: vanYD
namespace: antibiotic_resistance
def: "vanYD is a vanY variant found in the vanD gene cluster" [PMID:12499162, PMID:16323116]
is_a: ARO:3000077 ! vanY
relationship: part_of ARO:3000253 ! glycopeptide resistance gene cluster VanD

[Term]
id: ARO:3002958
name: vanYF
namespace: antibiotic_resistance
def: "vanYF is a vanY variant found in the vanF gene cluster" [PMID:15980329]
is_a: ARO:3000077 ! vanY
relationship: part_of ARO:3000255 ! glycopeptide resistance gene cluster VanF

[Term]
id: ARO:3002959
name: vanYG1
namespace: antibiotic_resistance
def: "vanYG1 is a vanY variant found in the vanG gene cluster" [PMID:16723588]
is_a: ARO:3000077 ! vanY
relationship: part_of ARO:3000257 ! glycopeptide resistance gene cluster VanG

[Term]
id: ARO:3002961
name: vanYM
namespace: antibiotic_resistance
def: "vanYM is a vanY variant found in the vanM gene cluster" [PMID:20733041]
is_a: ARO:3000077 ! vanY
relationship: part_of ARO:3000256 ! glycopeptide resistance gene cluster VanM

[Term]
id: ARO:3002962
name: vanZA
namespace: antibiotic_resistance
def: "vanZA, also known as vanZ, is a vanZ variant found in the vanA gene cluster" [PMID:7867956, PMID:16323116, PMID:8380148]
is_a: ARO:3000116 ! vanZ
relationship: part_of ARO:3000236 ! glycopeptide resistance gene cluster VanA

[Term]
id: ARO:3002963
name: vanZF
namespace: antibiotic_resistance
def: "vanZF is a vanZ variant found in the vanF gene cluster" [PMID:15980329]
is_a: ARO:3000116 ! vanZ
relationship: part_of ARO:3000255 ! glycopeptide resistance gene cluster VanF

[Term]
id: ARO:3002964
name: vanWB
namespace: antibiotic_resistance
def: "vanWB, also known as vanW, is a vanW variant found in the vanB gene cluster" [PMID:8631706, PMID:16323116]
is_a: ARO:3000002 ! vanW
relationship: part_of ARO:3000238 ! glycopeptide resistance gene cluster VanB

[Term]
id: ARO:3002965
name: vanWG
namespace: antibiotic_resistance
def: "vanWG is a vanW variant found in the vanG gene cluster" [PMID:16723588]
is_a: ARO:3000002 ! vanW
relationship: part_of ARO:3000257 ! glycopeptide resistance gene cluster VanG

[Term]
id: ARO:3002966
name: vanXYC
namespace: antibiotic_resistance
def: "vanXYC is a vanXY variant found in the vanC gene cluster" [PMID:10564477, PMID:16323116]
is_a: ARO:3000496 ! vanXY
relationship: part_of ARO:3000246 ! glycopeptide resistance gene cluster VanC

[Term]
id: ARO:3002967
name: vanXYE
namespace: antibiotic_resistance
def: "vanXYE is a vanXY variant found in the vanE gene cluster" [PMID:12019119]
is_a: ARO:3000496 ! vanXY
relationship: part_of ARO:3000259 ! glycopeptide resistance gene cluster VanE

[Term]
id: ARO:3002968
name: vanXYL
namespace: antibiotic_resistance
def: "vanXYL is a vanXY variant found in the vanL gene cluster" [PMID:18458129]
is_a: ARO:3000496 ! vanXY
relationship: part_of ARO:3000260 ! glycopeptide resistance gene cluster VanL

[Term]
id: ARO:3002969
name: vanXYN
namespace: antibiotic_resistance
def: "vanXYN is a vanXY variant found in the vanN gene cluster" [PMID:21807981]
is_a: ARO:3000496 ! vanXY
relationship: part_of ARO:3002917 ! glycopeptide resistance gene cluster VanN

[Term]
id: ARO:3002970
name: vanTC
namespace: antibiotic_resistance
def: "vanTC is a vanT variant found in the vanC gene cluster" [PMID:10209740, PMID:16323116]
is_a: ARO:3000372 ! vanT
relationship: part_of ARO:3000246 ! glycopeptide resistance gene cluster VanC

[Term]
id: ARO:3002971
name: vanTE
namespace: antibiotic_resistance
def: "vanTE is a vanT variant found in the vanE gene cluster" [PMID:12019119]
is_a: ARO:3000372 ! vanT
relationship: part_of ARO:3000259 ! glycopeptide resistance gene cluster VanE

[Term]
id: ARO:3002972
name: vanTG
namespace: antibiotic_resistance
def: "vanTG is a vanT variant found in the vanG gene cluster" [PMID:16723588]
is_a: ARO:3000372 ! vanT
relationship: part_of ARO:3000257 ! glycopeptide resistance gene cluster VanG

[Term]
id: ARO:3002973
name: vanTmL
namespace: antibiotic_resistance
def: "vanTmL is a vanT variant found in the vanL gene cluster. vanTmL codes for the membrane-binding domain of vanTL" [PMID:18458129]
is_a: ARO:3000372 ! vanT
relationship: part_of ARO:3000260 ! glycopeptide resistance gene cluster VanL

[Term]
id: ARO:3002974
name: vanTrL
namespace: antibiotic_resistance
def: "vanTrL is a vanT variant found in the vanL gene cluster. vanTrL codes for the racemase component of vanT" [PMID:18458129]
is_a: ARO:3000372 ! vanT
relationship: part_of ARO:3000260 ! glycopeptide resistance gene cluster VanL

[Term]
id: ARO:3002975
name: vanTN
namespace: antibiotic_resistance
def: "vanTN is a vanT variant found in the vanN gene cluster" [PMID:21807981]
is_a: ARO:3000372 ! vanT
relationship: part_of ARO:3002917 ! glycopeptide resistance gene cluster VanN

[Term]
id: ARO:3002976
name: gene(s) or protein(s) associated with a glycopeptide resistance cluster
namespace: antibiotic_resistance
def: "Van genes encode for various proteins that are involved in conferring vancomycin and teicoplanin resistance." []
is_a: ARO:3000012 ! protein(s) conferring antibiotic resistance via molecular bypass
is_a: ARO:3000494 ! determinant of resistance to glycopeptide antibiotics

[Term]
id: ARO:3002978
name: D-Ala-D-Lac ligase
namespace: antibiotic_resistance
def: "van ligases that synthesize D-Ala-D-Lac, an alternative peptidoglycan substrate that confers resistance to vancomycin" [PMID:20733041, PMID:24342631, PMID:16323116, PMID:15980329]
is_a: ARO:3002906 ! van ligase

[Term]
id: ARO:3002979
name: D-Ala-D-Ser ligase
namespace: antibiotic_resistance
def: "van ligases that synthesize D-Ala-D-Ser, an alternative peptidoglycan substrate that confers resistance to vancomycin" [PMID:22969085, PMID:16323116, PMID:12019119, PMID:21807981, PMID:16723588, PMID:18458129]
is_a: ARO:3002906 ! van ligase

[Term]
id: ARO:3002980
name: aspergillomarasmine A
namespace: antibiotic_resistance
def: "Aspergillomarasmine A, a fungal natural product, has been shown to inhibit the NDM-1 and VIM-2 enzymes, restoring of the activity of meropenem against carbapenem-resistant pathogens possessing either NDM-1 or VIM-2." [PMID:24965651]
is_a: ARO:3000042 ! beta-lactamase inhibitor
synonym: "BRN 2422056" EXACT []
synonym: "Toxin C" EXACT []
xref: PubChem:197028

[Term]
id: ARO:3002981
name: AmrAB-OprM
namespace: antibiotic_resistance
def: "AmrAB is an RND efflux system that impairs aminoglycoside accumulation in clinical Burkholderia vietnamiensis strains" [PMID:24393536, PMID:10582892]
is_a: ARO:0010004 ! resistance-nodulation-cell division (RND) antibiotic efflux pump
relationship: confers_resistance_to ARO:0000016 ! aminoglycoside antibiotic

[Term]
id: ARO:3002982
name: amrA
namespace: antibiotic_resistance
def: "amrA is the efflux pump subunit of the AmrAB-OprM multidrug efflux complex. amrA corresponds to 1 locus in Pseudomonas aeruginosa PAO1 and 1 locus in Pseudomonas aeruginosa LESB58." [PMID:10582892, PMID:24393536]
is_a: ARO:3000748 ! subunit of efflux pump conferring antibiotic resistance
relationship: part_of ARO:3002981 ! AmrAB-OprM

[Term]
id: ARO:3002983
name: amrB
namespace: antibiotic_resistance
def: "amrB is the membrane fusion protein of the AmrAB-OprM multidrug efflux complex." [PMID:10582892, PMID:24393536]
is_a: ARO:3000748 ! subunit of efflux pump conferring antibiotic resistance
relationship: part_of ARO:3002981 ! AmrAB-OprM

[Term]
id: ARO:3002984
name: determinant of polymyxin resistance
namespace: antibiotic_resistance
def: "Enzymes, other proteins or other gene products shown clinically to confer resistance to polymyxin antibiotics, i.e. colistin." []
is_a: ARO:3000000 ! determinant of antibiotic resistance
relationship: confers_resistance_to ARO:0000022 ! polymyxin antibiotic

[Term]
id: ARO:3002985
name: arnA
namespace: antibiotic_resistance
def: "arnA modifies lipid A with 4-amino-4-deoxy-L-arabinose (Ara4N) which allows gram-negative bacteria to resist the antimicrobial activity of cationic antimicrobial peptides and antibiotics such as polymyxin. arnA is found in E. coli and P. aeruginosa." [PMID:11021929, PMID:15939024]
is_a: ARO:3004269 ! pmr phosphoethanolamine transferase
synonym: "PmrL" EXACT []

[Term]
id: ARO:3002986
name: bacA
namespace: antibiotic_resistance
def: "The bacA gene product (BacA) recycles undecaprenyl pyrophosphate during cell wall biosynthesis which confers resistance to bacitracin." [PMID:23460607]
is_a: ARO:3003398 ! undecaprenyl pyrophosphate related proteins
relationship: confers_resistance_to_drug ARO:3000629 ! bacitracin A
relationship: confers_resistance_to_drug ARO:3000630 ! bacitracin B
relationship: confers_resistance_to_drug ARO:3000631 ! bacitracin F

[Term]
id: ARO:3002987
name: bcrA
namespace: antibiotic_resistance
def: "bcrA is an ABC transporter found in Bacillus licheniformis that confers bacitracin resistance" [PMID:7476193]
is_a: ARO:0010001 ! ATP-binding cassette (ABC) antibiotic efflux pump
relationship: confers_resistance_to_drug ARO:3000629 ! bacitracin A
relationship: confers_resistance_to_drug ARO:3000630 ! bacitracin B
relationship: confers_resistance_to_drug ARO:3000631 ! bacitracin F

[Term]
id: ARO:3002988
name: bcrB
namespace: antibiotic_resistance
def: "bcrB is an ABC transporter found in Bacillus licheniformis that confers bacitracin resistance" [PMID:7476193]
is_a: ARO:0010001 ! ATP-binding cassette (ABC) antibiotic efflux pump
relationship: confers_resistance_to_drug ARO:3000629 ! bacitracin A
relationship: confers_resistance_to_drug ARO:3000630 ! bacitracin B
relationship: confers_resistance_to_drug ARO:3000631 ! bacitracin F

[Term]
id: ARO:3002992
name: AQU beta-lactamase
namespace: antibiotic_resistance
def: "AQU beta-lactamases are chromosomal class C beta-lactamases that confer resistance to cephalosporins." [PMID:24055254]
is_a: ARO:3000076 ! class C beta-lactamase
relationship: confers_resistance_to ARO:0000032 ! cephalosporin

[Term]
id: ARO:3002993
name: AQU-1
namespace: antibiotic_resistance
def: "AQU-1 is a chromosomal class C beta-lactamase found in clinical Aeromonas dhakensis isolates" [PMID:24055254]
is_a: ARO:3002992 ! AQU beta-lactamase

[Term]
id: ARO:3002994
name: ROB beta-lactamase
namespace: antibiotic_resistance
def: "ROB beta-lactamases are a class A beta-lactamases." [PMID:2201253]
is_a: ARO:3000078 ! class A beta-lactamase
relationship: confers_resistance_to ARO:0000032 ! cephalosporin
relationship: confers_resistance_to ARO:3000008 ! penam

[Term]
id: ARO:3002995
name: ROB-1
namespace: antibiotic_resistance
def: "ROB-1 is a beta-lactamase found in Pasteurella and Haemophilus" [PMID:2024956, PMID:17438055]
is_a: ARO:3002994 ! ROB beta-lactamase

[Term]
id: ARO:3002996
name: LCR beta-lactamase
namespace: antibiotic_resistance
def: "LCR beta-lactamases are a class D beta-lactamase that hydrolyze a variety of penams and some cephalosporins." []
is_a: ARO:3000075 ! class D beta-lactamase
relationship: confers_resistance_to ARO:0000032 ! cephalosporin
relationship: confers_resistance_to ARO:3000008 ! penam

[Term]
id: ARO:3002997
name: LCR-1
namespace: antibiotic_resistance
def: "LCR-1 is a class D beta-lactamase found in Pseudomonas aeruginosa" [PMID:1495394]
is_a: ARO:3002996 ! LCR beta-lactamase

[Term]
id: ARO:3002998
name: CblA beta-lactamase
namespace: antibiotic_resistance
def: "CblA beta-lactamases are class A beta-lactamases that confer resistance to cephalosporins." [PMID:7985999]
is_a: ARO:3000078 ! class A beta-lactamase
relationship: confers_resistance_to ARO:0000032 ! cephalosporin
relationship: confers_resistance_to_drug ARO:3004129 ! cephaloridine

[Term]
id: ARO:3002999
name: CblA-1
namespace: antibiotic_resistance
def: "CblA-1 beta-lactamase is a class A beta-lactamase found in Bacteroides uniformis that is species-specific." [PMID:7985999]
is_a: ARO:3002998 ! CblA beta-lactamase

[Term]
id: ARO:3003000
name: CfxA beta-lactamase
namespace: antibiotic_resistance
def: "cfxA beta-lactamases are class A beta-lactamases" [PMID:8517690]
is_a: ARO:3000078 ! class A beta-lactamase
relationship: confers_resistance_to ARO:0000044 ! cephamycin

[Term]
id: ARO:3003001
name: CfxA
namespace: antibiotic_resistance
def: "cfxA beta-lactamase is a class A beta-lactamase found in Bacteroides vulgatus" [PMID:8517690]
is_a: ARO:3003000 ! CfxA beta-lactamase
relationship: confers_resistance_to_drug ARO:0000008 ! cefoxitin
relationship: confers_resistance_to_drug ARO:3004001 ! cefmetazole
relationship: confers_resistance_to_drug ARO:3004004 ! cefotetan
relationship: confers_resistance_to_drug ARO:3004014 ! flomoxef

[Term]
id: ARO:3003002
name: CfxA2
namespace: antibiotic_resistance
def: "cfxA2 beta-lactamase is a class A beta-lactamase found in Prevotella intermedia" [PMID:11451705]
is_a: ARO:3003000 ! CfxA beta-lactamase

[Term]
id: ARO:3003003
name: CfxA3
namespace: antibiotic_resistance
def: "cfxA3 beta-lactamase is a class A beta-lactamase found in Capnocytophaga ochracea" [PMID:14766881]
is_a: ARO:3003000 ! CfxA beta-lactamase

[Term]
id: ARO:3003005
name: CfxA4
namespace: antibiotic_resistance
def: "cfxA4 beta-lactamase is a class A beta-lactamase found in Bacteroides fragilis" [PMID:25460195]
is_a: ARO:3003000 ! CfxA beta-lactamase

[Term]
id: ARO:3003006
name: blt
namespace: antibiotic_resistance
def: "blt is an MFS efflux pump that confers resistance to multiple drugs such as rhodamine and acridine dyes, and fluoroquinolone antibiotics" [PMID:7608059]
is_a: ARO:0010002 ! major facilitator superfamily (MFS) antibiotic efflux pump
relationship: confers_resistance_to ARO:0000001 ! fluoroquinolone antibiotic
relationship: confers_resistance_to_drug ARO:0000045 ! acriflavine

[Term]
id: ARO:3003007
name: bmr
namespace: antibiotic_resistance
def: "bmr is an MFS antibiotic efflux pump that confers resistance to multiple drugs including acridine dyes, fluoroquinolone antibiotics, chloramphenicol, and puromycin" [PMID:1675788, PMID:9079903]
is_a: ARO:0010002 ! major facilitator superfamily (MFS) antibiotic efflux pump
relationship: confers_resistance_to ARO:0000001 ! fluoroquinolone antibiotic
relationship: confers_resistance_to_drug ARO:0000045 ! acriflavine
relationship: confers_resistance_to_drug ARO:0000047 ! puromycin
relationship: confers_resistance_to_drug ARO:3000385 ! chloramphenicol

[Term]
id: ARO:3003008
name: CeoAB-OpcM
namespace: antibiotic_resistance
def: "CeoAB is an RND efflux system that confers multidrug resistance in Burkholderia cenocepacia" [PMID:16857052]
is_a: ARO:0010004 ! resistance-nodulation-cell division (RND) antibiotic efflux pump
relationship: confers_resistance_to ARO:0000001 ! fluoroquinolone antibiotic
relationship: confers_resistance_to ARO:0000016 ! aminoglycoside antibiotic

[Term]
id: ARO:3003009
name: ceoA
namespace: antibiotic_resistance
def: "ceoA is a periplasmic linker subunit of the CeoAB-OpcM efflux pump" [PMID:16857052]
is_a: ARO:3000748 ! subunit of efflux pump conferring antibiotic resistance
relationship: part_of ARO:3003008 ! CeoAB-OpcM

[Term]
id: ARO:3003010
name: ceoB
namespace: antibiotic_resistance
def: "ceoB is a cytoplasmic membrane component of the CeoAB-OpcM efflux pump" [PMID:16857052]
is_a: ARO:3000748 ! subunit of efflux pump conferring antibiotic resistance
relationship: part_of ARO:3003008 ! CeoAB-OpcM

[Term]
id: ARO:3003011
name: dfrA10
namespace: antibiotic_resistance
def: "dfrA10 is an integron-encoded dihydrofolate reductase found in Klebsiella pneumoniae" [PMID:12499211]
is_a: ARO:3001218 ! trimethoprim resistant dihydrofolate reductase dfr
relationship: derives_from ARO:3000745 ! antibiotic sensitive dihydrofolate reductase

[Term]
id: ARO:3003012
name: dfrA13
namespace: antibiotic_resistance
def: "dfrA13 is an integron-encoded dihydrofolate reductase found in Escherichia coli" [PMID:21237262, PMID:20374640, PMID:15140390]
is_a: ARO:3001218 ! trimethoprim resistant dihydrofolate reductase dfr
relationship: derives_from ARO:3000745 ! antibiotic sensitive dihydrofolate reductase

[Term]
id: ARO:3003013
name: dfrA15
namespace: antibiotic_resistance
def: "dfrA15 is an integron-encoded dihydrofolate reductase found in Vibrio cholerae" [PMID:16980697]
is_a: ARO:3001218 ! trimethoprim resistant dihydrofolate reductase dfr
relationship: confers_resistance_to_drug ARO:3000188 ! trimethoprim
relationship: derives_from ARO:3000745 ! antibiotic sensitive dihydrofolate reductase

[Term]
id: ARO:3003014
name: dfrA16
namespace: antibiotic_resistance
def: "dfrA16 is an integron-encoded dihydrofolate reductase found in Salmonella enterica" [PMID:17233727]
is_a: ARO:3001218 ! trimethoprim resistant dihydrofolate reductase dfr
relationship: derives_from ARO:3000745 ! antibiotic sensitive dihydrofolate reductase

[Term]
id: ARO:3003015
name: dfrA19
namespace: antibiotic_resistance
def: "dfrA19 is an integron-encoded dihydrofolate reductase found in Klebsiella pneumoniae" [PMID:17368003]
is_a: ARO:3001218 ! trimethoprim resistant dihydrofolate reductase dfr
relationship: derives_from ARO:3000745 ! antibiotic sensitive dihydrofolate reductase

[Term]
id: ARO:3003016
name: dfrA20
namespace: antibiotic_resistance
def: "dfrA20 is a plasmid-encoded dihydrofolate reductase found in Pasteurella multocida" [PMID:15616323]
is_a: ARO:3001218 ! trimethoprim resistant dihydrofolate reductase dfr
relationship: derives_from ARO:3000745 ! antibiotic sensitive dihydrofolate reductase

[Term]
id: ARO:3003017
name: dfrA21
namespace: antibiotic_resistance
def: "dfrA21 is an integron-encoded dihydrofolate reductase found in Salmonella enterica" [PMID:15750057]
is_a: ARO:3001218 ! trimethoprim resistant dihydrofolate reductase dfr
relationship: derives_from ARO:3000745 ! antibiotic sensitive dihydrofolate reductase

[Term]
id: ARO:3003018
name: dfrA22
namespace: antibiotic_resistance
def: "dfrA22 is an integron-encoded dihydrofolate reductase found in Salmonella enterica" [PMID:16782743]
is_a: ARO:3001218 ! trimethoprim resistant dihydrofolate reductase dfr
relationship: derives_from ARO:3000745 ! antibiotic sensitive dihydrofolate reductase

[Term]
id: ARO:3003019
name: dfrA23
namespace: antibiotic_resistance
def: "dfrA23 is an integron-encoded dihydrofolate reductase found in Salmonella enterica" [PMID:15728925]
is_a: ARO:3001218 ! trimethoprim resistant dihydrofolate reductase dfr
relationship: derives_from ARO:3000745 ! antibiotic sensitive dihydrofolate reductase

[Term]
id: ARO:3003020
name: dfrA25
namespace: antibiotic_resistance
def: "dfrA25 is an integron-encoded dihydrofolate reductase found in Salmonella agona" [PMID:16980698]
is_a: ARO:3001218 ! trimethoprim resistant dihydrofolate reductase dfr
relationship: derives_from ARO:3000745 ! antibiotic sensitive dihydrofolate reductase

[Term]
id: ARO:3003021
name: dfrB2
namespace: antibiotic_resistance
def: "dfrB2 is an integron-encoded dihydrofolate reductase found in an uncultured bacterium from a wastewater treatment plant" [PMID:17261525, PMID:19719593]
is_a: ARO:3001218 ! trimethoprim resistant dihydrofolate reductase dfr
relationship: derives_from ARO:3000745 ! antibiotic sensitive dihydrofolate reductase

[Term]
id: ARO:3003022
name: dfrB3
namespace: antibiotic_resistance
def: "dfrB3 is an integron-encoded dihydrofolate reductase found in Klebsiella oxytoca" [PMID:22507248]
is_a: ARO:3001218 ! trimethoprim resistant dihydrofolate reductase dfr
relationship: derives_from ARO:3000745 ! antibiotic sensitive dihydrofolate reductase

[Term]
id: ARO:3003023
name: dfrB6
namespace: antibiotic_resistance
def: "dfrB6 is an integron-encoded dihydrofolate reductase found in Salmonella enterica" [PMID:16870788]
is_a: ARO:3001218 ! trimethoprim resistant dihydrofolate reductase dfr
relationship: derives_from ARO:3000745 ! antibiotic sensitive dihydrofolate reductase

[Term]
id: ARO:3003024
name: determinant of fusidic acid resistance
namespace: antibiotic_resistance
def: "Enzymes, other proteins and other gene products shown clinically to confer resistance to fusidic acid." []
is_a: ARO:3000000 ! determinant of antibiotic resistance
relationship: confers_resistance_to ARO:3000759 ! fusidic acid

[Term]
id: ARO:3003025
name: fusidic acid inactivation enzyme
namespace: antibiotic_resistance
def: "Enzymes that confer resistance to fusidic acid by inactivation" []
is_a: ARO:3000557 ! antibiotic inactivation enzyme
is_a: ARO:3003024 ! determinant of fusidic acid resistance
relationship: confers_resistance_to ARO:3000759 ! fusidic acid
relationship: participates_in ARO:3004140 ! hydrolysis of fusidic acid to inactive lactone derivative

[Term]
id: ARO:3003026
name: fusH
namespace: antibiotic_resistance
def: "fusH is a highly specific fusidic acid esterase found in Streptomyces lividans" [PMID:9084170]
is_a: ARO:3003025 ! fusidic acid inactivation enzyme
relationship: confers_resistance_to_drug ARO:3000759 ! fusidic acid

[Term]
id: ARO:3003027
name: lmrAB Operon
namespace: antibiotic_resistance
def: "lmrAB operon is involved in lincosamide resistance in Bacillus subtilis" [PMID:15317768]
is_a: ARO:0010001 ! ATP-binding cassette (ABC) antibiotic efflux pump
relationship: confers_resistance_to ARO:0000017 ! lincosamide antibiotic

[Term]
id: ARO:3003028
name: lmrA
namespace: antibiotic_resistance
def: "lmrA is the repressor to the lmrAB operon in Bacillus subtilis. lmrA mutations result in lincomycin resistance." [PMID:9384377, PMID:15317768]
is_a: ARO:3000219 ! mutant efflux regulatory protein conferring antibiotic resistance
is_a: ARO:3000451 ! protein(s) and two-component regulatory system modulating antibiotic efflux
relationship: regulates ARO:3003027 ! lmrAB Operon

[Term]
id: ARO:3003029
name: MexVW-OprM
namespace: antibiotic_resistance
def: "MexVW-OprM is a multidrug efflux protein expressed in Pseudomonas aeruginosa. MexV is the membrane fusion protein; MexW is the RND-type membrane protein; and OprM is the outer membrane channel. MexVW-OprM is associated with resistance to fluoroquinolones, tetracycline, chloramphenicol, erythromycin and acriflavine." [PMID:12951344]
is_a: ARO:0010004 ! resistance-nodulation-cell division (RND) antibiotic efflux pump
relationship: confers_resistance_to ARO:0000001 ! fluoroquinolone antibiotic
relationship: confers_resistance_to_drug ARO:0000006 ! erythromycin
relationship: confers_resistance_to_drug ARO:0000045 ! acriflavine
relationship: confers_resistance_to_drug ARO:0000051 ! tetracycline
relationship: confers_resistance_to_drug ARO:3000385 ! chloramphenicol

[Term]
id: ARO:3003030
name: MexV
namespace: antibiotic_resistance
def: "MexV is the membrane fusion protein of the MexVW-OprM multidrug efflux complex." [PMID:12951344]
is_a: ARO:3000748 ! subunit of efflux pump conferring antibiotic resistance
relationship: part_of ARO:3003029 ! MexVW-OprM

[Term]
id: ARO:3003031
name: MexW
namespace: antibiotic_resistance
def: "MexW is the RND-type membrane protein of the efflux complex MexVW-OprM." [PMID:12951344]
is_a: ARO:3000748 ! subunit of efflux pump conferring antibiotic resistance
relationship: part_of ARO:3003029 ! MexVW-OprM

[Term]
id: ARO:3003032
name: MexXY-OprM
namespace: antibiotic_resistance
def: "MexXY-OprM is a multidrug efflux protein expressed in Pseudomonas aeruginosa. MexY is the membrane fusion protein; MexX is the RND-type membrane protein; and OprM is the outer membrane channel. MexXY-OprM is associated with resistance to acriflavine, erythromycin, norfloxacin and ofloxacin. The efflux system may also be involved in acquisition of higher resistance, in particular when bacteria are repeatedly exposed to subinhibitory doses of AGs." [PMID:9925549, PMID:12654672]
is_a: ARO:0010004 ! resistance-nodulation-cell division (RND) antibiotic efflux pump
relationship: confers_resistance_to ARO:0000000 ! macrolide antibiotic
relationship: confers_resistance_to ARO:0000001 ! fluoroquinolone antibiotic
relationship: confers_resistance_to ARO:0000016 ! aminoglycoside antibiotic
relationship: confers_resistance_to ARO:0000032 ! cephalosporin
relationship: confers_resistance_to ARO:0000044 ! cephamycin
relationship: confers_resistance_to ARO:3000008 ! penam
relationship: confers_resistance_to_drug ARO:0000006 ! erythromycin
relationship: confers_resistance_to_drug ARO:0000013 ! amikacin
relationship: confers_resistance_to_drug ARO:0000014 ! gentamicin C
relationship: confers_resistance_to_drug ARO:0000036 ! ciprofloxacin
relationship: confers_resistance_to_drug ARO:0000045 ! acriflavine
relationship: confers_resistance_to_drug ARO:0000051 ! tetracycline
relationship: confers_resistance_to_drug ARO:0000052 ! tobramycin
relationship: confers_resistance_to_drug ARO:0000073 ! meropenem
relationship: confers_resistance_to_drug ARO:3000385 ! chloramphenicol
relationship: confers_resistance_to_drug ARO:3000662 ! norfloxacin
relationship: confers_resistance_to_drug ARO:3000663 ! ofloxacin

[Term]
id: ARO:3003033
name: mexY
namespace: antibiotic_resistance
def: "MexY is the RND-type membrane protein of the efflux complex MexXY-OprM." [PMID:9925549]
is_a: ARO:3000748 ! subunit of efflux pump conferring antibiotic resistance
relationship: part_of ARO:3003032 ! MexXY-OprM
relationship: part_of ARO:3003038 ! MexXY-OprA
synonym: "amrB" EXACT []
synonym: "mexH" EXACT []

[Term]
id: ARO:3003034
name: mexX
namespace: antibiotic_resistance
def: "MexX is the membrane fusion protein of the MexXY-OprM multidrug efflux complex." [PMID:9925549]
is_a: ARO:3000748 ! subunit of efflux pump conferring antibiotic resistance
relationship: part_of ARO:3003032 ! MexXY-OprM
relationship: part_of ARO:3003038 ! MexXY-OprA
synonym: "amrA" EXACT []
synonym: "mexG" EXACT []

[Term]
id: ARO:3003035
name: mfpA
namespace: antibiotic_resistance
def: "mfpA is a qnr homolog and a pentapeptide repeat protein that confers resistance to fluoroquinolones in Mycobacterium smegmatis" [PMID:15933203]
is_a: ARO:3000419 ! quinolone resistance protein (qnr)
xref: PDB:2BM7

[Term]
id: ARO:3003036
name: oleB
namespace: antibiotic_resistance
def: "oleB is an ABC-F subfamily protein in Streptomyces antibioticus and is involved in oleandomycin secretion" [PMID:9003412]
is_a: ARO:3004469 ! ABC-F ATP-binding cassette ribosomal protection protein
relationship: confers_resistance_to_drug ARO:3000867 ! oleandomycin

[Term]
id: ARO:3003037
name: opcM
namespace: antibiotic_resistance
def: "OpcM is an outer membrane factor protein found in Burkholderia cepacia. It is part of the CeoAB-OpcM complex." [PMID:8834871]
is_a: ARO:3000748 ! subunit of efflux pump conferring antibiotic resistance
relationship: part_of ARO:3003008 ! CeoAB-OpcM

[Term]
id: ARO:3003038
name: MexXY-OprA
namespace: antibiotic_resistance
def: "MexXY-OprA is a multidrug efflux protein expressed in Pseudomonas aeruginosa. MexY is the membrane fusion protein; MexX is the RND-type membrane protein; and OprA is the outer membrane channel. MexXY-OprA is associated with resistance to aminoglycosides" [PMID:22282519]
is_a: ARO:0010004 ! resistance-nodulation-cell division (RND) antibiotic efflux pump
relationship: confers_resistance_to ARO:0000016 ! aminoglycoside antibiotic
relationship: confers_resistance_to_drug ARO:0000006 ! erythromycin
relationship: confers_resistance_to_drug ARO:0000013 ! amikacin
relationship: confers_resistance_to_drug ARO:0000014 ! gentamicin C
relationship: confers_resistance_to_drug ARO:0000036 ! ciprofloxacin
relationship: confers_resistance_to_drug ARO:0000051 ! tetracycline
relationship: confers_resistance_to_drug ARO:0000052 ! tobramycin
relationship: confers_resistance_to_drug ARO:0000073 ! meropenem
relationship: confers_resistance_to_drug ARO:3000654 ! arbekacin
relationship: confers_resistance_to_drug ARO:3000662 ! norfloxacin
relationship: confers_resistance_to_drug ARO:3000663 ! ofloxacin

[Term]
id: ARO:3003039
name: OprA
namespace: antibiotic_resistance
def: "OprA is an outer membrane factor protein found in Pseudomonas aeruginosa. It is part of the MexXY-OprA complex." []
is_a: ARO:3000748 ! subunit of efflux pump conferring antibiotic resistance
relationship: part_of ARO:3003038 ! MexXY-OprA

[Term]
id: ARO:3003040
name: beta-lactam resistant penicillin-binding proteins
namespace: antibiotic_resistance
def: "Pencillin-binding proteins are transpeptidase proteins essential for cell wall synthesis. PBPs bind to penicillin antibiotics, which inactivates the enzyme and therefore disrupts cell wall synthesis. Multiple mechanisms and determinants are implicated in antibiotic resistant PBP." []
is_a: ARO:3000129 ! determinant of beta-lactam resistance
relationship: derives_from ARO:3000749 ! beta-lactam sensitive penicillin-binding protein

[Term]
id: ARO:3003041
name: Streptococcus pneumoniae PBP1a conferring resistance to amoxicillin
namespace: antibiotic_resistance
def: "PBP1a is a penicillin-binding protein found in Streptococcus pneumoniae" [PMID:18394970]
is_a: ARO:3003938 ! Penicillin-binding protein mutations conferring resistance to beta-lactam antibiotics
relationship: confers_resistance_to_drug ARO:0000064 ! amoxicillin

[Term]
id: ARO:3003042
name: Streptococcus pneumoniae PBP2b conferring resistance to amoxicillin
namespace: antibiotic_resistance
def: "PBP2b is a penicillin-binding protein found in Streptococcus pneumoniae" [PMID:18394970]
is_a: ARO:3003938 ! Penicillin-binding protein mutations conferring resistance to beta-lactam antibiotics
relationship: confers_resistance_to_drug ARO:0000064 ! amoxicillin

[Term]
id: ARO:3003043
name: Streptococcus pneumoniae PBP2x conferring resistance to amoxicillin
namespace: antibiotic_resistance
def: "PBP2x is a penicillin-binding protein found in Streptococcus pneumoniae" [PMID:18394970]
is_a: ARO:3003938 ! Penicillin-binding protein mutations conferring resistance to beta-lactam antibiotics
relationship: confers_resistance_to_drug ARO:0000064 ! amoxicillin

[Term]
id: ARO:3003046
name: qacA
namespace: antibiotic_resistance
def: "qacA is a subunit of the qac multidrug efflux pump" [PMID:12820795]
is_a: ARO:0010002 ! major facilitator superfamily (MFS) antibiotic efflux pump
relationship: confers_resistance_to ARO:0000001 ! fluoroquinolone antibiotic

[Term]
id: ARO:3003047
name: qacB
namespace: antibiotic_resistance
def: "qacB is a subunit of the qac multidrug efflux pump" [PMID:12820795]
is_a: ARO:0010002 ! major facilitator superfamily (MFS) antibiotic efflux pump
relationship: confers_resistance_to ARO:0000001 ! fluoroquinolone antibiotic

[Term]
id: ARO:3003048
name: rosA
namespace: antibiotic_resistance
def: "rosA is part of an efflux pump/potassium antiporter system (RosAB) in Yersinia that confers resistance to cationic antimicrobial peptides such as polymyxin B." [PMID:10931306]
is_a: ARO:3000748 ! subunit of efflux pump conferring antibiotic resistance
relationship: part_of ARO:3004030 ! RosAB

[Term]
id: ARO:3003049
name: rosB
namespace: antibiotic_resistance
def: "rosB is part of an efflux pump/potassium antiporter system (RosAB) in Yersinia that confers resistance to cationic antimicrobial peptides such as polymyxin B." [PMID:10931306]
is_a: ARO:3000748 ! subunit of efflux pump conferring antibiotic resistance
relationship: part_of ARO:3004030 ! RosAB

[Term]
id: ARO:3003050
name: SmeABC
namespace: antibiotic_resistance
def: "SmeABC is a multidrug resistance efflux pump that confers resistance to aminoglycosides, beta-lactams, and fluoroquinolones in Stenotrophomonas maltophilia" [PMID:11796339]
is_a: ARO:0010004 ! resistance-nodulation-cell division (RND) antibiotic efflux pump
relationship: confers_resistance_to ARO:0000016 ! aminoglycoside antibiotic
relationship: confers_resistance_to ARO:0000032 ! cephalosporin
relationship: confers_resistance_to ARO:0000044 ! cephamycin
relationship: confers_resistance_to ARO:3000008 ! penam

[Term]
id: ARO:3003051
name: smeA
namespace: antibiotic_resistance
def: "smeA is the membrane fusion protein of the smeABC multidrug efflux complex in Stenotrophomonas maltophilia" [PMID:11796339]
is_a: ARO:3000748 ! subunit of efflux pump conferring antibiotic resistance
relationship: part_of ARO:3003050 ! SmeABC

[Term]
id: ARO:3003052
name: smeB
namespace: antibiotic_resistance
def: "smeB is the inner membrane multidrug exporter of the efflux complex smeABC in Stenotrophomonas maltophilia" [PMID:11796339]
is_a: ARO:3000748 ! subunit of efflux pump conferring antibiotic resistance
relationship: part_of ARO:3003050 ! SmeABC

[Term]
id: ARO:3003053
name: smeC
namespace: antibiotic_resistance
def: "smeC is an outer membrane multidrug efflux protein of the smeABC complex in Stenotrophomonas maltophilia" [PMID:11796339]
is_a: ARO:3000748 ! subunit of efflux pump conferring antibiotic resistance
relationship: part_of ARO:3003050 ! SmeABC

[Term]
id: ARO:3003054
name: SmeDEF
namespace: antibiotic_resistance
def: "SmeDEF is a multidrug resistance efflux pump that confers resistance to quinolones, tetracyclines, macrolides, chloramphenicol, and novobiocin in Stenotrophomonas maltophilia" [PMID:11709330]
is_a: ARO:0010004 ! resistance-nodulation-cell division (RND) antibiotic efflux pump
relationship: confers_resistance_to ARO:0000000 ! macrolide antibiotic
relationship: confers_resistance_to ARO:0000001 ! fluoroquinolone antibiotic
relationship: confers_resistance_to_drug ARO:0000051 ! tetracycline
relationship: confers_resistance_to_drug ARO:3000385 ! chloramphenicol

[Term]
id: ARO:3003055
name: smeD
namespace: antibiotic_resistance
def: "smeD is the membrane fusion protein of the smeDEF multidrug efflux complex in Stenotrophomonas maltophilia" [PMID:11709330]
is_a: ARO:3000748 ! subunit of efflux pump conferring antibiotic resistance
relationship: part_of ARO:3003054 ! SmeDEF

[Term]
id: ARO:3003056
name: smeE
namespace: antibiotic_resistance
def: "smeE is the RND protein of the efflux complex smeDEF in Stenotrophomonas maltophilia" [PMID:11709330]
is_a: ARO:3000748 ! subunit of efflux pump conferring antibiotic resistance
relationship: part_of ARO:3003054 ! SmeDEF

[Term]
id: ARO:3003057
name: smeF
namespace: antibiotic_resistance
def: "smeF is an outer membrane multidrug efflux protein of the smeDEF complex in Stenotrophomonas maltophilia" [PMID:11709330]
is_a: ARO:3000748 ! subunit of efflux pump conferring antibiotic resistance
relationship: part_of ARO:3003054 ! SmeDEF

[Term]
id: ARO:3003059
name: tmrB
namespace: antibiotic_resistance
def: "tmrB is an ATP-binding tunicamycin resistance protein found in Bacillus subtilis" [PMID:7766032]
is_a: ARO:3004027 ! determinant of resistance to nucleoside antibiotics
is_a: ARO:3004285 ! tunicamycin resistance protein
relationship: confers_resistance_to_drug ARO:0000009 ! tunicamycin

[Term]
id: ARO:3003060
name: tsnR
namespace: antibiotic_resistance
def: "tsnR is a 23S ribosomal RNA methyltransferase that methylates adenosine-1067 to confer resistance to thiostrepton" [PMID:7590303]
is_a: ARO:3003065 ! non-erm 23S ribosomal RNA methyltransferase (A1067)
relationship: confers_resistance_to_drug ARO:3000686 ! thiostrepton

[Term]
id: ARO:3003061
name: vph
namespace: antibiotic_resistance
def: "vph is a phosphotransferase that confers resistance to viomycin in Streptomyces vinaceus" [PMID:2987648]
is_a: ARO:3004261 ! viomycin phosphotransferase
relationship: confers_resistance_to_drug ARO:0000018 ! viomycin

[Term]
id: ARO:3003062
name: ykkCD
namespace: antibiotic_resistance
def: "ykkCD is a multidrug efflux pump with two SMR-type protein subunits that confers resistance to cationic drugs, chloramphenicol, streptomycin and tetracycline." [PMID:10735877]
is_a: ARO:0010003 ! small multidrug resistance (SMR) antibiotic efflux pump
relationship: confers_resistance_to_drug ARO:0000040 ! streptomycin
relationship: confers_resistance_to_drug ARO:0000051 ! tetracycline
relationship: confers_resistance_to_drug ARO:3000385 ! chloramphenicol

[Term]
id: ARO:3003063
name: ykkC
namespace: antibiotic_resistance
def: "ykkC is an SMR-type protein that is a subunit of the ykkCD efflux pump" [PMID:10735877]
is_a: ARO:3000748 ! subunit of efflux pump conferring antibiotic resistance
relationship: part_of ARO:3003062 ! ykkCD

[Term]
id: ARO:3003064
name: ykkD
namespace: antibiotic_resistance
def: "ykkD is an SMR-type protein that is a subunit of the ykkCD efflux pump" [PMID:10735877]
is_a: ARO:3000748 ! subunit of efflux pump conferring antibiotic resistance
relationship: part_of ARO:3003062 ! ykkCD

[Term]
id: ARO:3003065
name: non-erm 23S ribosomal RNA methyltransferase (A1067)
namespace: antibiotic_resistance
def: "Non-erm 23S ribosomal RNA methyltransferases modify adenosine 1067 to confer resistance to peptide antibiotics" []
is_a: ARO:3000751 ! determinant of resistance to peptide antibiotics
is_a: ARO:3004274 ! 23S ribosomal RNA methyltransferase
relationship: confers_resistance_to ARO:3000053 ! peptide antibiotic

[Term]
id: ARO:3003066
name: smeR
namespace: antibiotic_resistance
def: "smeR is the responder component of a two component signal transduction system that includes smeS" [PMID:11796339]
is_a: ARO:3000750 ! protein of two-component regulatory system modulating antibiotic efflux
relationship: part_of ARO:3003068 ! smeRS

[Term]
id: ARO:3003067
name: smeS
namespace: antibiotic_resistance
def: "smeS is the protein kinase sensor component of a two component signal transduction system that includes smeR" [PMID:11796339]
is_a: ARO:3000750 ! protein of two-component regulatory system modulating antibiotic efflux
relationship: part_of ARO:3003068 ! smeRS

[Term]
id: ARO:3003068
name: smeRS
namespace: antibiotic_resistance
def: "smeRS is a two component regulatory system for smeABC where smeR is a response regulator, while smeS is a sensor kinase." []
is_a: ARO:3000451 ! protein(s) and two-component regulatory system modulating antibiotic efflux
relationship: regulates ARO:3003050 ! SmeABC

[Term]
id: ARO:3003069
name: vanXYG
namespace: antibiotic_resistance
def: "vanXYG is a vanXY variant found in the vanG gene cluster" [PMID:16723588]
is_a: ARO:3000496 ! vanXY
relationship: part_of ARO:3000257 ! glycopeptide resistance gene cluster VanG
synonym: "vanYG2" EXACT []

[Term]
id: ARO:3003070
name: vanXD
namespace: antibiotic_resistance
def: "vanXD is a vanX variant found in the vanD gene cluster" [PMID:12499162]
is_a: ARO:3000011 ! vanX
relationship: part_of ARO:3000253 ! glycopeptide resistance gene cluster VanD

[Term]
id: ARO:3003071
name: mphF
namespace: antibiotic_resistance
def: "mphF is a macrolide phosphotransferase and resistance gene identified on the IncP plasmid pRSB111" [PMID:29317655, PMID:17101677]
is_a: ARO:3000333 ! macrolide phosphotransferase (MPH)

[Term]
id: ARO:3003072
name: mphL
namespace: antibiotic_resistance
def: "mphL is a chromosomally-encoded macrolide phosphotransferases that inactivate 14- and 15-membered macrolides such as erythromycin, clarithromycin, azithromycin." [PMID:25059531, PMID:29317655]
is_a: ARO:3000333 ! macrolide phosphotransferase (MPH)

[Term]
id: ARO:3003073
name: determinant of resistance to lipopeptide antibiotics
namespace: antibiotic_resistance
def: "Enzymes, other proteins or other gene products shown clinically to confer resistance to lipopeptide antibiotics." []
is_a: ARO:3000000 ! determinant of antibiotic resistance
relationship: confers_resistance_to ARO:3000035 ! lipopeptide antibiotic

[Term]
id: ARO:3003074
name: Staphylococcus aureus cls conferring resistance to daptomycin
namespace: antibiotic_resistance
def: "cls or cardiolipin synthetase is an inner membrane protein that is involved in membrane synthesis. Specific mutations in S. aureus can confer resistance to daptomycin." [PMID:22238576]
is_a: ARO:3003272 ! daptomycin resistant cls
relationship: confers_resistance_to_drug ARO:0000068 ! daptomycin
synonym: "cls1" EXACT []
synonym: "cls2" EXACT []

[Term]
id: ARO:3003076
name: daptomycin resistant liaFSR
namespace: antibiotic_resistance
def: "liaFSR is a two-component signal transduction pathway in B. subtilis that responds to peptide and lipopeptide antibiotics. The liaFSR two-component system consists of a histidine kinase liaS and the response regulator liaR as well as the accessory protein liaF, which acts as a negative regulator of liaRS-dependent signal transduction. Mutations confer resistance to daptomycin." [PMID:21899450]
is_a: ARO:3000751 ! determinant of resistance to peptide antibiotics
is_a: ARO:3003073 ! determinant of resistance to lipopeptide antibiotics
relationship: confers_resistance_to_drug ARO:0000068 ! daptomycin

[Term]
id: ARO:3003077
name: Enterococcus faecalis liaF mutant conferring daptomycin resistance
namespace: antibiotic_resistance
def: "liaF is an accessory protein that acts as a negative regulator of liaRS signal transduction pathway. Mutations confer daptomycin resistance." [PMID:21899450, PMID:23959318]
is_a: ARO:3003279 ! antibiotic resistant liaFSR system
is_a: ARO:3004262 ! daptomycin resistant liaF
relationship: confers_resistance_to_drug ARO:0000068 ! daptomycin

[Term]
id: ARO:3003078
name: Enterococcus faecium liaR mutant conferring daptomycin resistance
namespace: antibiotic_resistance
def: "liaR is a response regulator found in the liaFSR signal transduction pathway. Mutations confer daptomycin resistance." [PMID:21899450]
is_a: ARO:3003279 ! antibiotic resistant liaFSR system
is_a: ARO:3004263 ! daptomycin resistant liaR
relationship: confers_resistance_to_drug ARO:0000068 ! daptomycin
synonym: "yvqE" EXACT []

[Term]
id: ARO:3003079
name: Enterococcus faecium liaS mutant conferring daptomycin resistance
namespace: antibiotic_resistance
def: "liaS is a histidine kinase found in the liaFSR signal transduction pathway. Mutations confer daptomycin resistance." [PMID:21899450, PMID:22664970]
is_a: ARO:3003279 ! antibiotic resistant liaFSR system
is_a: ARO:3004264 ! daptomycin resistant liaS
relationship: confers_resistance_to_drug ARO:0000068 ! daptomycin
synonym: "yvqC" EXACT []

[Term]
id: ARO:3003080
name: daptomycin resistant pgsA
namespace: antibiotic_resistance
def: "pgsA or phosphatidylglycerophosphate synthetase is an integral membrane protein involved in phospholipid biosynthesis. It is a CDP-diacylglycerol-glycerol-3-phosphate 3-phosphatidyltransferase. Laboratory experiments have detected mutations conferring daptomycin resistance in Entercoccus." [PMID:21709092, PMID:22238576]
is_a: ARO:3003073 ! determinant of resistance to lipopeptide antibiotics
is_a: ARO:3003420 ! antibiotic resistant pgsA
relationship: confers_resistance_to ARO:3000053 ! peptide antibiotic
relationship: confers_resistance_to_drug ARO:0000068 ! daptomycin
synonym: "phosphatidylglycerophosphate synthetase" EXACT []

[Term]
id: ARO:3003090
name: daptomycin resistant beta-subunit of RNA polymerase (rpoB)
namespace: antibiotic_resistance
def: "Daptomycin resistant RNA polymerases include amino acids substitutions which alter expression of the dlt operon, which increases the cell surface positive charge. Known from S. aureus." [PMID:20837752]
is_a: ARO:3003073 ! determinant of resistance to lipopeptide antibiotics
is_a: ARO:3003276 ! antibiotic resistant rpoB
relationship: confers_resistance_to ARO:3000053 ! peptide antibiotic
relationship: confers_resistance_to ARO:3000157 ! rifamycin antibiotic
relationship: confers_resistance_to_drug ARO:0000068 ! daptomycin
relationship: derives_from ARO:3003278 ! daptomycin sensitive beta-subunit of RNA polymerase (rpoB)

[Term]
id: ARO:3003091
name: daptomycin resistant mprF
namespace: antibiotic_resistance
def: "MprF is a integral membrane protein that modifies the negatively-charged phosphatidylglycerol on the membrane surface of both Gram-positive and Gram-negative bacteria. This confers resistance to cationic peptides that disrupt the cell membrane, including defensins. Mutations in mprF can additionally confer resistance to daptomycin in S. aureus." [PMID:16723576, PMID:22238576, PMID:20498310]
is_a: ARO:0000031 ! antibiotic resistant gene variant or mutant
is_a: ARO:3000751 ! determinant of resistance to peptide antibiotics
is_a: ARO:3003073 ! determinant of resistance to lipopeptide antibiotics
is_a: ARO:3003421 ! antibiotic resistant mprF
relationship: confers_resistance_to ARO:3000053 ! peptide antibiotic
relationship: confers_resistance_to_drug ARO:0000068 ! daptomycin
relationship: derives_from ARO:3003280 ! antibiotic sensitive mprF

[Term]
id: ARO:3003092
name: Enterococcus faecium cls conferring resistance to daptomycin
namespace: antibiotic_resistance
def: "cls or cardiolipin synthetase is an inner membrane protein that is involved in membrane synthesis. Specific mutations in Enterococcus can confer resistance to daptomycin." [PMID:26454536, PMID:23580562, PMID:22948885, PMID:21899450, PMID:23114777]
is_a: ARO:3003272 ! daptomycin resistant cls
relationship: confers_resistance_to_drug ARO:0000068 ! daptomycin
relationship: derives_from ARO:3003275 ! Daptomycin sensitive cardiolipin synthetase
synonym: "cls1" EXACT []
synonym: "cls2" EXACT []

[Term]
id: ARO:3003093
name: cphA3
namespace: antibiotic_resistance
def: "CEPH-A3 is an Ambler Class B MBL; subclass B2 originally isolated from Aeromonas veronii. This enzyme has specific activity against carbapenems and is active as a mono-zinc protein." []
is_a: ARO:3000581 ! CphA beta-lactamase

[Term]
id: ARO:3003094
name: imiH
namespace: antibiotic_resistance
def: "imiH is an Ambler Class B MBL; subclass B2 originally isolated from Aeromonas hydrophila. This enzyme has specific activity against carbapenems." [PMID:12746371]
is_a: ARO:3000581 ! CphA beta-lactamase

[Term]
id: ARO:3003095
name: imiS
namespace: antibiotic_resistance
def: "imiS is an Ambler Class B MBL; subclass B2 originally isolated from Aeromonas veronii. This enzyme has specific activity against carbapenems." [PMID:9527802]
is_a: ARO:3000581 ! CphA beta-lactamase

[Term]
id: ARO:3003096
name: CfxA5
namespace: antibiotic_resistance
def: "cfxA5 beta-lactamase is a class A beta-lactamase found in Bacteroides distasonis" [PMID:24606061]
is_a: ARO:3003000 ! CfxA beta-lactamase

[Term]
id: ARO:3003097
name: CfxA6
namespace: antibiotic_resistance
def: "cfxA6 beta-lactamase is a class A beta-lactamase found in an uncultured bacterium" [PMID:19713526]
is_a: ARO:3003000 ! CfxA beta-lactamase

[Term]
id: ARO:3003099
name: cphA2
namespace: antibiotic_resistance
def: "CphA2 is an Ambler Class B MBL; subclass B2 originally isolated from Aeromonas hydrophila. This enzyme has specific activity against carbapenems and is active as a mono-zinc protein" [PMID:22009263, PMID:9021171]
is_a: ARO:3000581 ! CphA beta-lactamase
xref: PDB:2QDS

[Term]
id: ARO:3003100
name: cphA4
namespace: antibiotic_resistance
def: "CphA4 is an Ambler Class B MBL; subclass B2 originally isolated from Aeromonas allosaccharophila. This enzyme has specific activity against carbapenems and is active as a mono-zinc protein." []
is_a: ARO:3000581 ! CphA beta-lactamase

[Term]
id: ARO:3003101
name: cphA5
namespace: antibiotic_resistance
def: "cphA5 is an Ambler Class B MBL; subclass B2 originally isolated from Aeromonas salmonicida. This enzyme has specific activity against carbapenems and is active as a mono-zinc protein." []
is_a: ARO:3000581 ! CphA beta-lactamase

[Term]
id: ARO:3003102
name: cphA6
namespace: antibiotic_resistance
def: "cphA6 is an Ambler Class B MBL; subclass B2 originally isolated from Aeromonas veronii. This enzyme has specific activity against carbapenems and is active as a mono-zinc protein." []
is_a: ARO:3000581 ! CphA beta-lactamase

[Term]
id: ARO:3003103
name: cphA7
namespace: antibiotic_resistance
def: "cphA7 is an Ambler Class B MBL; subclass B2 originally isolated from Aeromonas jandaei. This enzyme has specific activity against carbapenems and is active as a mono-zinc protein." []
is_a: ARO:3000581 ! CphA beta-lactamase

[Term]
id: ARO:3003104
name: cphA8
namespace: antibiotic_resistance
def: "cphA8 is an Ambler Class B MBL; subclass B2 originally isolated from Aeromonas sobria. This enzyme has specific activity against carbapenems and is active as a mono-zinc protein." []
is_a: ARO:3000581 ! CphA beta-lactamase

[Term]
id: ARO:3003105
name: dfrA3
namespace: antibiotic_resistance
def: "dfrA3 is an integron-encoded dihydrofolate reductase found in Escherichia coli" [PMID:20169085]
is_a: ARO:3001218 ! trimethoprim resistant dihydrofolate reductase dfr
relationship: derives_from ARO:3000745 ! antibiotic sensitive dihydrofolate reductase

[Term]
id: ARO:3003106
name: Erm(42)
namespace: antibiotic_resistance
def: "Erm42 confers MLSb phenotype in Pasteurella multocida" [PMID:21402855]
is_a: ARO:3000560 ! Erm 23S ribosomal RNA methyltransferase
synonym: "Erm42" EXACT []

[Term]
id: ARO:3003107
name: mef(B)
namespace: antibiotic_resistance
def: "mef(B) is a macrolide efflux gene located in the vicinity of sul3 in Escherichia coli. There is also a mefB found in Streptococcus agalactiae that confers resistance to macrolides." [PMID:19131424, PMID:27052334]
is_a: ARO:3000747 ! mef

[Term]
id: ARO:3003109
name: msrE
namespace: antibiotic_resistance
def: "MsrE is an ABC-F subfamily protein expressed to Klebsiella pneumoniae that confers resistance to erythromycin and streptogramin B antibiotics. It is associated with plasmid DNA. It is also 100% identical to ABC-F type ribosomal protection protein Msr(E) which is in multiple species." [PMID:23114767]
is_a: ARO:3004471 ! msr-type ABC-F protein
relationship: confers_resistance_to ARO:0000000 ! macrolide antibiotic
relationship: confers_resistance_to ARO:0000026 ! streptogramin antibiotic
synonym: "msr(E)" EXACT []

[Term]
id: ARO:3003110
name: catB10
namespace: antibiotic_resistance
def: "catB10 is an integron-encoded variant of the cat gene found in P. aeruginosa" []
is_a: ARO:3000122 ! chloramphenicol acetyltransferase (CAT)
relationship: confers_resistance_to_drug ARO:3000382 ! azidamfenicol
relationship: confers_resistance_to_drug ARO:3000385 ! chloramphenicol
relationship: confers_resistance_to_drug ARO:3000456 ! thiamphenicol

[Term]
id: ARO:3003111
name: lsaB
namespace: antibiotic_resistance
def: "LsaB is an ABC-F subfamily protein expressed in Staphylococcus sciuri. It confers resistance to clindamycin." [PMID:21245447, PMID:15471995]
is_a: ARO:3004472 ! lsa-type ABC-F protein
relationship: confers_resistance_to ARO:0000017 ! lincosamide antibiotic
relationship: confers_resistance_to ARO:0000026 ! streptogramin antibiotic
relationship: confers_resistance_to_drug ARO:3001317 ! pleuromutilin

[Term]
id: ARO:3003112
name: lsaC
namespace: antibiotic_resistance
def: "LsaC is an ABC-F subfamily protein expressed in Streptococcus agalactiae. It confers resistance to lincomycin, clindamycin, dalfopristin, and tiamulin" [PMID:21245447]
is_a: ARO:3004472 ! lsa-type ABC-F protein
relationship: confers_resistance_to ARO:0000017 ! lincosamide antibiotic
relationship: confers_resistance_to ARO:0000026 ! streptogramin antibiotic
relationship: confers_resistance_to_drug ARO:3001317 ! pleuromutilin

[Term]
id: ARO:3003113
name: TEM-221
namespace: antibiotic_resistance
def: "From the Lahey list of beta-lactamases. Not yet released." []
is_a: ARO:3000014 ! TEM beta-lactamase

[Term]
id: ARO:3003114
name: TEM-222
namespace: antibiotic_resistance
def: "From the Lahey list of beta-lactamases. Not yet released." []
is_a: ARO:3000014 ! TEM beta-lactamase

[Term]
id: ARO:3003115
name: OXA-427
namespace: antibiotic_resistance
def: "From the Lahey list of beta-lactamases. Not yet released." []
is_a: ARO:3000017 ! OXA beta-lactamase

[Term]
id: ARO:3003116
name: OXA-420
namespace: antibiotic_resistance
def: "From the Lahey list of beta-lactamases. Not yet released." []
is_a: ARO:3000017 ! OXA beta-lactamase

[Term]
id: ARO:3003117
name: OXA-421
namespace: antibiotic_resistance
def: "From the Lahey list of beta-lactamases. Not yet released." []
is_a: ARO:3000017 ! OXA beta-lactamase

[Term]
id: ARO:3003119
name: OXA-428
namespace: antibiotic_resistance
def: "From the Lahey list of beta-lactamases. Not yet released." []
is_a: ARO:3000017 ! OXA beta-lactamase

[Term]
id: ARO:3003120
name: OXA-429
namespace: antibiotic_resistance
def: "From the Lahey list of beta-lactamases. Not yet released." []
is_a: ARO:3000017 ! OXA beta-lactamase

[Term]
id: ARO:3003121
name: OXA-430
namespace: antibiotic_resistance
def: "From the Lahey list of beta-lactamases. Not yet released." []
is_a: ARO:3000017 ! OXA beta-lactamase

[Term]
id: ARO:3003124
name: OXA-431
namespace: antibiotic_resistance
def: "From the Lahey list of beta-lactamases. Not yet released." []
is_a: ARO:3000017 ! OXA beta-lactamase

[Term]
id: ARO:3003125
name: OXA-432
namespace: antibiotic_resistance
def: "From the Lahey list of beta-lactamases. Not yet released." []
is_a: ARO:3000017 ! OXA beta-lactamase

[Term]
id: ARO:3003126
name: OXA-433
namespace: antibiotic_resistance
def: "From the Lahey list of beta-lactamases. Not yet released." []
is_a: ARO:3000017 ! OXA beta-lactamase

[Term]
id: ARO:3003127
name: OXA-434
namespace: antibiotic_resistance
def: "From the Lahey list of beta-lactamases. Not yet released." []
is_a: ARO:3000017 ! OXA beta-lactamase

[Term]
id: ARO:3003128
name: OXA-436
namespace: antibiotic_resistance
def: "An OXA-48-like plasmid-encoded beta-lactamase shown to confer resistance to carbapenems through hydrolysis. Identified in multiple Enterobacteriaceae isolates from several patients in Denmark. Beta-lactamase activity against carbapenems and penicillins but little to no activity against cephalosporin antibiotics. Described by Samuelsen et al. 2017." [PMID:29061750]
is_a: ARO:3000017 ! OXA beta-lactamase

[Term]
id: ARO:3003129
name: CMY-121
namespace: antibiotic_resistance
def: "From the Lahey list of beta-lactamases. Not yet released." []
is_a: ARO:3000069 ! CMY beta-lactamase

[Term]
id: ARO:3003130
name: CMY-122
namespace: antibiotic_resistance
def: "From the Lahey list of beta-lactamases. Not yet released." []
is_a: ARO:3000069 ! CMY beta-lactamase

[Term]
id: ARO:3003131
name: CMY-123
namespace: antibiotic_resistance
def: "From the Lahey list of beta-lactamases. Not yet released." []
is_a: ARO:3000069 ! CMY beta-lactamase

[Term]
id: ARO:3003132
name: CMY-124
namespace: antibiotic_resistance
def: "From the Lahey list of beta-lactamases. Not yet released." []
is_a: ARO:3000069 ! CMY beta-lactamase

[Term]
id: ARO:3003133
name: CMY-125
namespace: antibiotic_resistance
def: "From the Lahey list of beta-lactamases. Not yet released." []
is_a: ARO:3000069 ! CMY beta-lactamase

[Term]
id: ARO:3003134
name: CMY-126
namespace: antibiotic_resistance
def: "From the Lahey list of beta-lactamases. Not yet released." []
is_a: ARO:3000069 ! CMY beta-lactamase

[Term]
id: ARO:3003135
name: CMY-127
namespace: antibiotic_resistance
def: "From the Lahey list of beta-lactamases. Not yet released." []
is_a: ARO:3000069 ! CMY beta-lactamase

[Term]
id: ARO:3003136
name: CMY-128
namespace: antibiotic_resistance
def: "From the Lahey list of beta-lactamases. Not yet released." []
is_a: ARO:3000069 ! CMY beta-lactamase

[Term]
id: ARO:3003137
name: CMY-129
namespace: antibiotic_resistance
def: "From the Lahey list of beta-lactamases. Not yet released." []
is_a: ARO:3000069 ! CMY beta-lactamase

[Term]
id: ARO:3003138
name: CMY-130
namespace: antibiotic_resistance
def: "From the Lahey list of beta-lactamases. Not yet released." []
is_a: ARO:3000069 ! CMY beta-lactamase

[Term]
id: ARO:3003139
name: MIR-18
namespace: antibiotic_resistance
def: "From the Lahey list of beta-lactamases. Not yet released." []
is_a: ARO:3000058 ! MIR beta-lactamase

[Term]
id: ARO:3003140
name: MOX-10
namespace: antibiotic_resistance
def: "From the Lahey list of beta-lactamases. Not yet released." []
is_a: ARO:3000083 ! MOX beta-lactamase

[Term]
id: ARO:3003141
name: MOX-11
namespace: antibiotic_resistance
def: "From the Lahey list of beta-lactamases. Not yet released." []
is_a: ARO:3000083 ! MOX beta-lactamase

[Term]
id: ARO:3003142
name: IMI-8
namespace: antibiotic_resistance
def: "From the Lahey list of beta-lactamases. Not yet released." []
is_a: ARO:3000018 ! IMI beta-lactamase

[Term]
id: ARO:3003143
name: IMI-9
namespace: antibiotic_resistance
def: "From the Lahey list of beta-lactamases. Not yet released." []
is_a: ARO:3000018 ! IMI beta-lactamase

[Term]
id: ARO:3003144
name: KPC-20
namespace: antibiotic_resistance
def: "From the Lahey list of beta-lactamases. Not yet released." []
is_a: ARO:3000059 ! KPC beta-lactamase

[Term]
id: ARO:3003145
name: KPC-21
namespace: antibiotic_resistance
def: "From the Lahey list of beta-lactamases. Not yet released." []
is_a: ARO:3000059 ! KPC beta-lactamase

[Term]
id: ARO:3003146
name: VEB-10
namespace: antibiotic_resistance
def: "From the Lahey list of beta-lactamases. Not yet released." []
is_a: ARO:3000043 ! VEB beta-lactamase

[Term]
id: ARO:3003147
name: OXA-424
namespace: antibiotic_resistance
def: "OXA-424 is a ß-lactamase found in clinical isolates of Acinetobacter baumannii found in China. It is carbapenem resistant." [PMID:25487793]
is_a: ARO:3000017 ! OXA beta-lactamase

[Term]
id: ARO:3003148
name: OXA-425
namespace: antibiotic_resistance
def: "OXA-425 is a ß-lactamase found in clinical isolates of Acinetobacter baumannii. It is carbapenem-resistant" [PMID:25487793]
is_a: ARO:3000017 ! OXA beta-lactamase

[Term]
id: ARO:3003149
name: OXA-426
namespace: antibiotic_resistance
def: "OXA-426 is a beta-lactamase found in clinical isolates of Acinetobacter baumannii. It is carbapenem resistant" [PMID:25487793]
is_a: ARO:3000017 ! OXA beta-lactamase

[Term]
id: ARO:3003150
name: CARB-20
namespace: antibiotic_resistance
def: "CARB-20 is a beta-lactamase found worldwide in Vibrio parahaemolyticus" [PMID:23469330]
is_a: ARO:3000091 ! CARB beta-lactamase

[Term]
id: ARO:3003151
name: CARB-22
namespace: antibiotic_resistance
def: "From the Lahey list of beta-lactamases." []
is_a: ARO:3000091 ! CARB beta-lactamase

[Term]
id: ARO:3003152
name: SHV-185
namespace: antibiotic_resistance
def: "From the Lahey list of beta-lactamases." []
is_a: ARO:3000015 ! SHV beta-lactamase

[Term]
id: ARO:3003153
name: SHV-186
namespace: antibiotic_resistance
def: "From the Lahey list of beta-lactamases." []
is_a: ARO:3000015 ! SHV beta-lactamase

[Term]
id: ARO:3003154
name: SHV-187
namespace: antibiotic_resistance
def: "From the Lahey list of beta-lactamases." []
is_a: ARO:3000015 ! SHV beta-lactamase

[Term]
id: ARO:3003155
name: SHV-188
namespace: antibiotic_resistance
def: "From the Lahey list of beta-lactamases." []
is_a: ARO:3000015 ! SHV beta-lactamase

[Term]
id: ARO:3003156
name: SHV-189
namespace: antibiotic_resistance
def: "From the Lahey list of beta-lactamases." []
is_a: ARO:3000015 ! SHV beta-lactamase

[Term]
id: ARO:3003157
name: TEM-219
namespace: antibiotic_resistance
def: "From the Lahey list of beta-lactamases." []
is_a: ARO:3000014 ! TEM beta-lactamase

[Term]
id: ARO:3003158
name: TEM-220
namespace: antibiotic_resistance
def: "From the Lahey list of beta-lactamases." []
is_a: ARO:3000014 ! TEM beta-lactamase

[Term]
id: ARO:3003159
name: OXA-419
namespace: antibiotic_resistance
def: "From the Lahey list of beta-lactamases. Not yet released." []
is_a: ARO:3000017 ! OXA beta-lactamase

[Term]
id: ARO:3003160
name: OXA-422
namespace: antibiotic_resistance
def: "From the Lahey list of beta-lactamases." []
is_a: ARO:3000017 ! OXA beta-lactamase

[Term]
id: ARO:3003161
name: OXA-423
namespace: antibiotic_resistance
def: "From the Lahey list of beta-lactamases." []
is_a: ARO:3000017 ! OXA beta-lactamase

[Term]
id: ARO:3003162
name: OXA-435
namespace: antibiotic_resistance
def: "From the Lahey list of beta-lactamases." []
is_a: ARO:3000017 ! OXA beta-lactamase

[Term]
id: ARO:3003163
name: CTX-M-155
namespace: antibiotic_resistance
def: "From the Lahey list of beta-lactamases." []
is_a: ARO:3000016 ! CTX-M beta-lactamase

[Term]
id: ARO:3003164
name: CTX-M-156
namespace: antibiotic_resistance
def: "From the Lahey list of beta-lactamases." []
is_a: ARO:3000016 ! CTX-M beta-lactamase

[Term]
id: ARO:3003165
name: CTX-M-157
namespace: antibiotic_resistance
def: "From the Lahey list of beta-lactamases." []
is_a: ARO:3000016 ! CTX-M beta-lactamase

[Term]
id: ARO:3003166
name: CTX-M-158
namespace: antibiotic_resistance
def: "From the Lahey list of beta-lactamases." []
is_a: ARO:3000016 ! CTX-M beta-lactamase

[Term]
id: ARO:3003167
name: CTX-M-159
namespace: antibiotic_resistance
def: "From the Lahey list of beta-lactamases." []
is_a: ARO:3000016 ! CTX-M beta-lactamase

[Term]
id: ARO:3003168
name: CTX-M-160
namespace: antibiotic_resistance
def: "From the Lahey list of beta-lactamases." []
is_a: ARO:3000016 ! CTX-M beta-lactamase

[Term]
id: ARO:3003169
name: CTX-M-161
namespace: antibiotic_resistance
def: "From the Lahey list of beta-lactamases." []
is_a: ARO:3000016 ! CTX-M beta-lactamase

[Term]
id: ARO:3003170
name: CMY-131
namespace: antibiotic_resistance
def: "From the Lahey list of beta-lactamases." []
is_a: ARO:3000069 ! CMY beta-lactamase

[Term]
id: ARO:3003171
name: ACT-36
namespace: antibiotic_resistance
def: "From the Lahey list of beta-lactamases." []
is_a: ARO:3000072 ! ACT beta-lactamase

[Term]
id: ARO:3003172
name: ACT-37
namespace: antibiotic_resistance
def: "From the Lahey list of beta-lactamases." []
is_a: ARO:3000072 ! ACT beta-lactamase

[Term]
id: ARO:3003173
name: MIR-17
namespace: antibiotic_resistance
def: "From the Lahey list of beta-lactamases." []
is_a: ARO:3000058 ! MIR beta-lactamase

[Term]
id: ARO:3003174
name: CARB-18
namespace: antibiotic_resistance
def: "From the Lahey list of beta-lactamases." []
is_a: ARO:3000091 ! CARB beta-lactamase

[Term]
id: ARO:3003175
name: CARB-19
namespace: antibiotic_resistance
def: "From the Lahey list of beta-lactamases." []
is_a: ARO:3000091 ! CARB beta-lactamase

[Term]
id: ARO:3003176
name: CARB-21
namespace: antibiotic_resistance
def: "From the Lahey list of beta-lactamases." []
is_a: ARO:3000091 ! CARB beta-lactamase

[Term]
id: ARO:3003177
name: IMI-7
namespace: antibiotic_resistance
def: "From the Lahey list of beta-lactamases." []
is_a: ARO:3000018 ! IMI beta-lactamase

[Term]
id: ARO:3003178
name: VIM-42
namespace: antibiotic_resistance
def: "From the Lahey list of beta-lactamases." []
is_a: ARO:3000021 ! VIM beta-lactamase

[Term]
id: ARO:3003179
name: VIM-43
namespace: antibiotic_resistance
def: "From the Lahey list of beta-lactamases." []
is_a: ARO:3000021 ! VIM beta-lactamase

[Term]
id: ARO:3003180
name: KPC-22
namespace: antibiotic_resistance
def: "From the Lahey list of beta-lactamases." []
is_a: ARO:3000059 ! KPC beta-lactamase

[Term]
id: ARO:3003181
name: GES-26
namespace: antibiotic_resistance
def: "From the Lahey list of beta-lactamases." []
is_a: ARO:3000066 ! GES beta-lactamase

[Term]
id: ARO:3003182
name: NDM-13
namespace: antibiotic_resistance
def: "Beta-lactamase found in Escherichia coli clinical isolates in Nepal." [PMID:26169399]
is_a: ARO:3000057 ! NDM beta-lactamase

[Term]
id: ARO:3003183
name: NDM-14
namespace: antibiotic_resistance
def: "NDM-14 is a beta-lactamase found in Acinetobacter lwoffii." [PMID:25645836]
is_a: ARO:3000057 ! NDM beta-lactamase

[Term]
id: ARO:3003184
name: PER-8
namespace: antibiotic_resistance
def: "From the Lahey list of beta-lactamases." []
is_a: ARO:3000056 ! PER beta-lactamase

[Term]
id: ARO:3003185
name: GES-25
namespace: antibiotic_resistance
def: "Assigned by Lahey's list of beta-lactamases, not yet released" []
is_a: ARO:3000066 ! GES beta-lactamase

[Term]
id: ARO:3003186
name: CARB-23
namespace: antibiotic_resistance
def: "Present in Lahey's list of beta-lactamases, not yet released" []
is_a: ARO:3000091 ! CARB beta-lactamase

[Term]
id: ARO:3003187
name: QnrB75
namespace: antibiotic_resistance
def: "QnrB75 is a fluoroquinolone resistance gene in Lahey's list of qnr genes" []
is_a: ARO:3000419 ! quinolone resistance protein (qnr)

[Term]
id: ARO:3003188
name: QnrB76
namespace: antibiotic_resistance
def: "QnrB76 is a fluoroquinolone resistance gene in Lahey's list of qnr genes" []
is_a: ARO:3000419 ! quinolone resistance protein (qnr)

[Term]
id: ARO:3003189
name: QnrB77
namespace: antibiotic_resistance
def: "QnrB77 is a fluoroquinolone resistance gene in Lahey's list of qnr genes" []
is_a: ARO:3000419 ! quinolone resistance protein (qnr)

[Term]
id: ARO:3003190
name: QnrB78
namespace: antibiotic_resistance
def: "QnrB78 is a fluoroquinolone resistance gene in Lahey's list of qnr genes" []
is_a: ARO:3000419 ! quinolone resistance protein (qnr)

[Term]
id: ARO:3003191
name: QnrB79
namespace: antibiotic_resistance
def: "QnrB79 is a fluoroquinolone resistance gene in Lahey's list of qnr genes" []
is_a: ARO:3000419 ! quinolone resistance protein (qnr)

[Term]
id: ARO:3003192
name: QnrB80
namespace: antibiotic_resistance
def: "QnrB80 is a fluoroquinolone resistance gene in Lahey's list of qnr genes" []
is_a: ARO:3000419 ! quinolone resistance protein (qnr)

[Term]
id: ARO:3003193
name: QnrVC7
namespace: antibiotic_resistance
def: "QnrVC7 is a fluoroquinolone resistance gene in Lahey's list of qnr genes." [PMID:23595824]
is_a: ARO:3000419 ! quinolone resistance protein (qnr)

[Term]
id: ARO:3003194
name: GIM-2
namespace: antibiotic_resistance
def: "GIM-2 is a metallo-beta-lactamase present on an integron found in clinical isolates of Enterobacter cloacae in Germany" []
is_a: ARO:3003195 ! GIM beta-lactamase

[Term]
id: ARO:3003195
name: GIM beta-lactamase
namespace: antibiotic_resistance
def: "GIM beta-lactamase enzymes isolated from Pseudomonas aeruginosa, and found to confer broad-spectrum resistance to beta-lactam antibiotics." [PMID:15561840]
is_a: ARO:3000568 ! subclass B1 (metallo-) beta-lactamase
relationship: confers_resistance_to ARO:0000004 ! monobactam
relationship: confers_resistance_to ARO:0000020 ! carbapenem
relationship: confers_resistance_to ARO:0000032 ! cephalosporin
relationship: confers_resistance_to ARO:0000044 ! cephamycin
relationship: confers_resistance_to ARO:3000008 ! penam
relationship: confers_resistance_to ARO:3003706 ! penem
synonym: "blaGIM-1" EXACT []

[Term]
id: ARO:3003196
name: tet(45)
namespace: antibiotic_resistance
def: "tet45 is a tetracycline efflux pump found in Bhargavaea cecembensis strain previously isolated from a poultry-litter-impacted soil." [PMID:23595824, PMID:22001175]
is_a: ARO:0010002 ! major facilitator superfamily (MFS) antibiotic efflux pump
relationship: confers_resistance_to_drug ARO:0000051 ! tetracycline
synonym: "tet45" EXACT []

[Term]
id: ARO:3003197
name: aadA25
namespace: antibiotic_resistance
def: "streptomycin/spectinomycin resistance gene found in Pasteurella multocida isolated from bovine respiratory tract" [PMID:22001175]
is_a: ARO:3000232 ! ANT(3'')-Ia
relationship: confers_resistance_to_drug ARO:0000039 ! spectinomycin
relationship: confers_resistance_to_drug ARO:0000040 ! streptomycin

[Term]
id: ARO:3003198
name: rmtH
namespace: antibiotic_resistance
def: "rmtH is a 16s ribosomal RNA methyltransferase found in Klebsiella pneumoniae strain MRSN2404 that was isolated from the chronic wound of a soldier wounded in Iraq in 2006. It confers high resistance to all aminoglycosides" [PMID:23478957]
is_a: ARO:3004271 ! 16S rRNA methyltransferase (G1405)

[Term]
id: ARO:3003199
name: AAC(6')-Iak
namespace: antibiotic_resistance
def: "AAC(6')-Iak is a 6'-N-aminoglycoside acetyltransferase-encoding gene isolated from a multidrug-resistant clinical isolate of Stenotrophomonas maltophilia" [PMID:25092711]
is_a: ARO:3000345 ! AAC(6')

[Term]
id: ARO:3003200
name: AAC(6')-Ian
namespace: antibiotic_resistance
def: "AAC(6')-Ian is an amikacin acetyltransferase gene found on a transferable plasmid of the Serratia marcescens strain NUBL-11663. IT catalyze the transfer of an acetyl group from acetyl coenzyme A onto an amine at the 6'-position of various aminoglycosides." [PMID:25576529]
is_a: ARO:3000345 ! AAC(6')

[Term]
id: ARO:3003201
name: TLA beta-lactamase
namespace: antibiotic_resistance
def: "The TLA beta-lactamases are resistant to expanded-spectrum cephalosporins, aztreonam, ciprofloxacin, and ofloxacin but was susceptible to amikacin, cefotetan, and imipenem." []
is_a: ARO:3000078 ! class A beta-lactamase
relationship: confers_resistance_to ARO:0000001 ! fluoroquinolone antibiotic
relationship: confers_resistance_to ARO:0000004 ! monobactam
relationship: confers_resistance_to ARO:0000032 ! cephalosporin

[Term]
id: ARO:3003202
name: TLA-1
namespace: antibiotic_resistance
def: "TLA-1 is a beta-lactamase found in plasmids of clinical isolates of Escherichia coli strain R170 in Latin America. It preferentially hydrolyzed cephaloridine, cefotaxime, cephalothin, benzylpenicillin, and ceftazidime. The enzyme was markedly inhibited by sulbactam, tazobactam, and clavulanic acid." [PMID:15095209]
is_a: ARO:3003201 ! TLA beta-lactamase

[Term]
id: ARO:3003203
name: TLA-2
namespace: antibiotic_resistance
def: "TLA-2 is a beta-lactamase is present on a plasmid isolated from an unidentified bacterial strain from a waste water treatment plant. The enzyme mostly hydrolyzes cephalosporins." [PMID:16251326]
is_a: ARO:3003201 ! TLA beta-lactamase

[Term]
id: ARO:3003204
name: TLA-3
namespace: antibiotic_resistance
def: "TLA-3 is a beta-lactamase found in a transferable plasmid of Serratia marcescens clinical isolate. It confers resistance to ceftazidime, cefotaxime and cefepime, but not to cefmetazole and meropenem" [PMID:25576529]
is_a: ARO:3003201 ! TLA beta-lactamase

[Term]
id: ARO:3003205
name: Erm(43)
namespace: antibiotic_resistance
def: "Erm(43) is a macrolide, lincosamide, and streptogramin B resistance gene found in Staphylococcus lentus chromosome isolated from human, dog and chicken." [PMID:22733067]
is_a: ARO:3000560 ! Erm 23S ribosomal RNA methyltransferase

[Term]
id: ARO:3003206
name: lsaE
namespace: antibiotic_resistance
def: "lsaE is an ABC-F subfamily protein found in porcine MRSA isolates. It confers resistance to pleuromutilin, lincosamide, and streptogramin A" [PMID:23386262, PMID:21245447]
is_a: ARO:3004472 ! lsa-type ABC-F protein
relationship: confers_resistance_to ARO:0000017 ! lincosamide antibiotic
relationship: confers_resistance_to_drug ARO:3001317 ! pleuromutilin

[Term]
id: ARO:3003207
name: FosK
namespace: antibiotic_resistance
def: "FosK is a fosfomycin thiol transferase isolated from Acinetobacter soli. It is integrin-mediated. It confers a high level of resistance to fosfomycin." [PMID:24841262]
is_a: ARO:3000133 ! fosfomycin thiol transferase

[Term]
id: ARO:3003208
name: FosXCC
namespace: antibiotic_resistance
def: "fosXCC is a fosfomycin resistance gene that modifies MurA isolated from Campylobacter species. It is highly resistant to fosfomycin." [PMID:25433007]
is_a: ARO:3000133 ! fosfomycin thiol transferase

[Term]
id: ARO:3003209
name: FosA5
namespace: antibiotic_resistance
def: "fosA5 is a fosfomycin resistance gene isolated from clinical strain of Escherichia coli E265. It is susceptible to amikacin, tetracycline and imipenem, and resistant to sulphonamide, cephalosporins, gentamicin, ciprofloxacin, chloramphenicol and streptomycin" [PMID:25441705]
is_a: ARO:3000133 ! fosfomycin thiol transferase

[Term]
id: ARO:3003210
name: FosA4
namespace: antibiotic_resistance
def: "fosA4 is an enzyme that confers resistance to fosfomycin in Escherichia coli by breaking the epoxide ring of the molecule." [PMID:24951800]
is_a: ARO:3000133 ! fosfomycin thiol transferase

[Term]
id: ARO:3003211
name: 16S rRNA with mutation conferring antibiotic resistance
namespace: antibiotic_resistance
def: "Many antibiotics inhibit the growth of bacteria by blocking protein synthesis on the ribosome. The antibiotic-binding sites are located within functionally important structures in the ribosomal RNA. Antibiotic resistance is often conferred by base substitutions or methylations at these sites in the rRNA. Point mutations in the bacterial 16S ribosomal RNA in the small 30S subunit can confer resistance to antibiotics." [PMID:16269538, PMID:16261170, PMID:8065453]
is_a: ARO:3000328 ! rRNA with mutation conferring antibiotic resistance
relationship: derives_from ARO:3000755 ! antibiotic sensitive 16S rRNA

[Term]
id: ARO:3003223
name: Escherichia coli 16S rRNA mutation conferring resistance to edeine
namespace: antibiotic_resistance
def: "Point mutations in the 3' minor domain of the 16S rRNA in Escherichia coli can confer resistance to edeine" [PMID:16269538]
is_a: ARO:3003667 ! 16s rRNA with mutation conferring resistance to peptide antibiotics
relationship: confers_resistance_to_drug ARO:3000130 ! edeine A
relationship: confers_resistance_to_drug ARO:3000134 ! edeine B
relationship: confers_resistance_to_drug ARO:3000135 ! edeine D
relationship: confers_resistance_to_drug ARO:3000136 ! edeine F

[Term]
id: ARO:3003231
name: Lipid II
namespace: antibiotic_resistance
def: "Precursor molecule during the synthesis of bacterial cell wall. Lipid II anchors itself onto the cell and it's disaccharide-peptide subunit is used in PG polymer assembly by peptidoglycan glycosyltransferases. Due to it's importance in cell wall synthesis, it is the target of antibiotics." [PMID:25291014]
is_a: ARO:3000721 ! cell wall component targeted by antibiotic
relationship: targeted_by_drug ARO:3003241 ! teixobactin

[Term]
id: ARO:3003232
name: Lipid III
namespace: antibiotic_resistance
def: "Lipid III is the precursor to the wall teichoic acid. It's inhibition leads to bacterial death as teichoic acid is required to anchor autolysins which control the hydrolysis of peptidoglycan cell wall." [PMID:25561178]
is_a: ARO:3000721 ! cell wall component targeted by antibiotic
relationship: targeted_by_drug ARO:3003241 ! teixobactin
synonym: "Undecaprenyl Pyrophosphate N-Acetylglucosamine" EXACT []
synonym: "Undecaprenyl-PP-GlcNAc" EXACT []

[Term]
id: ARO:3003236
name: Mycobacterium abscessus 16S rRNA mutation conferring resistance to kanamycin
namespace: antibiotic_resistance
def: "Point mutations in the 16S rRNA of Mycobacterium abscessus conferring resistance to kanamycin" [PMID:9607835, PMID:21652621]
is_a: ARO:3003666 ! 16s rRNA with mutation conferring resistance to aminoglycoside antibiotics
relationship: confers_resistance_to_drug ARO:0000049 ! kanamycin A

[Term]
id: ARO:3003237
name: Mycobacterium abscessus 16S rRNA mutation conferring resistance to tobramycin
namespace: antibiotic_resistance
def: "Point mutations in the 16S rRNA of Mycobacterium abscessus conferring resistance to tobramycin" [PMID:9607835, PMID:21652621]
is_a: ARO:3003666 ! 16s rRNA with mutation conferring resistance to aminoglycoside antibiotics
relationship: confers_resistance_to_drug ARO:0000052 ! tobramycin

[Term]
id: ARO:3003238
name: Mycobacterium abscessus 16S rRNA mutation conferring resistance to neomycin
namespace: antibiotic_resistance
def: "Point mutations in the 16S rRNA of Mycobacterium abscessus conferring resistance to neomycin" [PMID:9607835]
is_a: ARO:3003666 ! 16s rRNA with mutation conferring resistance to aminoglycoside antibiotics
relationship: confers_resistance_to_drug ARO:0000005 ! neomycin

[Term]
id: ARO:3003239
name: Mycobacterium abscessus 16S rRNA mutation conferring resistance to amikacin
namespace: antibiotic_resistance
def: "Point mutations in the 16S rRNA of Mycobacterium abscessus conferring resistance to amikacin" [PMID:9607835, PMID:21652621]
is_a: ARO:3003666 ! 16s rRNA with mutation conferring resistance to aminoglycoside antibiotics
relationship: confers_resistance_to_drug ARO:0000013 ! amikacin

[Term]
id: ARO:3003240
name: Mycobacterium abscessus 16S rRNA mutation conferring resistance to gentamicin
namespace: antibiotic_resistance
def: "Point mutations in the 16S rRNA of Mycobacterium abscessus conferring resistance to gentamicin" [PMID:21652621, PMID:9607835]
is_a: ARO:3003666 ! 16s rRNA with mutation conferring resistance to aminoglycoside antibiotics
relationship: confers_resistance_to_drug ARO:0000014 ! gentamicin C

[Term]
id: ARO:3003241
name: teixobactin
namespace: antibiotic_resistance
def: "Teixobactin is a peptide antibiotic isolated from the Gram-negative bacteria, Eleftheria terrae. It inhibits the synthesis of peptidoglycan by interacting with peptidoglycan precursor, Lipid II and Lipid III." [PMID:25561178]
is_a: ARO:3000053 ! peptide antibiotic
xref: PubChem:86341926

[Term]
id: ARO:3003250
name: bcrC
namespace: antibiotic_resistance
def: "The bcrC gene product (BcrC) is an undecaprenyl pyrophosphate phosphatase originally isolated from Bacillus subtilis. When overexpressed it can confer resistance to bacitracin." [PMID:15946938]
is_a: ARO:3003398 ! undecaprenyl pyrophosphate related proteins
relationship: confers_resistance_to_drug ARO:3000629 ! bacitracin A
relationship: confers_resistance_to_drug ARO:3000630 ! bacitracin B
relationship: confers_resistance_to_drug ARO:3000631 ! bacitracin F

[Term]
id: ARO:3003251
name: undecaprenyl pyrophosphate
namespace: antibiotic_resistance
def: "Undecaprenyl pyrophosphate is a precursor to a cell wall polymer carrier. It's activation requires a phosphatase." []
is_a: ARO:3000721 ! cell wall component targeted by antibiotic
relationship: targeted_by ARO:0000041 ! bacitracin
relationship: targeted_by ARO:3000629 ! bacitracin A
relationship: targeted_by ARO:3000630 ! bacitracin B
relationship: targeted_by ARO:3000631 ! bacitracin F

[Term]
id: ARO:3003252
name: bacitracin resistance gene
namespace: antibiotic_resistance
def: "Genes that provide a bacteria with resistance to bacitracin" []
is_a: ARO:3000751 ! determinant of resistance to peptide antibiotics

[Term]
id: ARO:3003253
name: aminocoumarin sensitive parY
namespace: antibiotic_resistance
def: "Subunit of topoisomerase IV sensitive to aminocourmarins" [PMID:1260451]
is_a: ARO:3003258 ! antibiotic sensitive DNA topoisomerase subunit parY
relationship: targeted_by ARO:3000103 ! aminocoumarin antibiotic
relationship: targeted_by_drug ARO:3000111 ! novobiocin
relationship: targeted_by_drug ARO:3000132 ! clorobiocin
relationship: targeted_by_drug ARO:3000150 ! coumermycin A1

[Term]
id: ARO:3003254
name: antibiotic sensitive DNA topoisomerase subunit gyrA
namespace: antibiotic_resistance
def: "DNA gyrase is responsible for DNA supercoiling and consists of two alpha and two beta subunits. Binding the alpha-subunit is sufficient to inhibit DNA supercoiling." [PMID:1657531]
is_a: ARO:3000766 ! antibiotic sensitive topoisomerase subunit

[Term]
id: ARO:3003256
name: antibiotic sensitive DNA topoisomerase subunit parC
namespace: antibiotic_resistance
def: "ParC is a subunit of topoisomerase IV, which decatenates and relaxes DNA to allow access to genes for transcription or translation. Targeting topoisomerase IV inhibits DNA synthesis, and may also lead to double-stranded cell breaks." [PMID:1657531]
is_a: ARO:3000766 ! antibiotic sensitive topoisomerase subunit

[Term]
id: ARO:3003258
name: antibiotic sensitive DNA topoisomerase subunit parY
namespace: antibiotic_resistance
def: "parY is a subunit of the topoisomerase IV. It decatenates and relaxes DNA to allow for transcription or translation." []
is_a: ARO:3000766 ! antibiotic sensitive topoisomerase subunit

[Term]
id: ARO:3003259
name: antibiotic sensitive DNA topoisomerase subunit parE
namespace: antibiotic_resistance
def: "ParE is a subunit of topoisomerase IV, which decatenates and relaxes DNA to allow access to genes for transcription or translation. Targeting topoisomerase IV inhibits DNA synthesis, and may also lead to double-stranded cell breaks." [PMID:12604514]
is_a: ARO:3000766 ! antibiotic sensitive topoisomerase subunit

[Term]
id: ARO:3003260
name: aminocoumarin sensitive gyrB
namespace: antibiotic_resistance
def: "Beta-subunit of DNA gyrase sensitive to inhibition by aminocoumarins" []
is_a: ARO:3000734 ! antibiotic sensitive DNA topoisomerase subunit gyrB
relationship: targeted_by ARO:3000103 ! aminocoumarin antibiotic
relationship: targeted_by_drug ARO:3000111 ! novobiocin
relationship: targeted_by_drug ARO:3000132 ! clorobiocin
relationship: targeted_by_drug ARO:3000150 ! coumermycin A1

[Term]
id: ARO:3003261
name: fluoroquinolone sensitive gyrB
namespace: antibiotic_resistance
def: "Beta-subunit of DNA gyrase sensitive to inhibition by fluoroquinolones" []
is_a: ARO:3000734 ! antibiotic sensitive DNA topoisomerase subunit gyrB
relationship: targeted_by ARO:0000001 ! fluoroquinolone antibiotic
relationship: targeted_by_drug ARO:0000036 ! ciprofloxacin
relationship: targeted_by_drug ARO:3004010 ! cinoxacin
relationship: targeted_by_drug ARO:3004011 ! clinafloxacin
relationship: targeted_by_drug ARO:3004012 ! Clofazimine
relationship: targeted_by_drug ARO:3004013 ! fleroxacin

[Term]
id: ARO:3003262
name: Antibiotic sensitive Escherichia coli 16S rRNA
namespace: antibiotic_resistance
def: "Sensitive form of 16s susceptable to antibiotics" []
is_a: ARO:3000755 ! antibiotic sensitive 16S rRNA

[Term]
id: ARO:3003263
name: Antibiotic sensitive Mycobacterium abscessus 16S rRNA
namespace: antibiotic_resistance
def: "Sensitive form of 16s susceptable to antibiotics" []
is_a: ARO:3000755 ! antibiotic sensitive 16S rRNA

[Term]
id: ARO:3003264
name: Aminoglycosides sensitive Mycobacterium abscessus 16S rRNA
namespace: antibiotic_resistance
def: "Sensitive form of 16s susceptable to antibiotics" []
is_a: ARO:3003263 ! Antibiotic sensitive Mycobacterium abscessus 16S rRNA

[Term]
id: ARO:3003265
name: Amikacin sensitive Mycobacterium abscessus 16S rRNA mutation
namespace: antibiotic_resistance
def: "Sensitive form of 16s susceptable to antibiotics" []
is_a: ARO:3003264 ! Aminoglycosides sensitive Mycobacterium abscessus 16S rRNA

[Term]
id: ARO:3003272
name: daptomycin resistant cls
namespace: antibiotic_resistance
def: "Cardiolipin synthetase catalyzes the formation of cardiolipin from two phosphatidylglycerol molecules. Cardiolipin is important in membrane translocation and permeabilization. Current known mutations on the enzyme confer resistance to daptomycin." [PMID:23114777, PMID:9370333]
is_a: ARO:0000031 ! antibiotic resistant gene variant or mutant
relationship: confers_resistance_to ARO:3000053 ! peptide antibiotic
relationship: confers_resistance_to_drug ARO:0000068 ! daptomycin
relationship: derives_from ARO:3003274 ! antibiotic sensitive cls
synonym: "cardiolipin synthetase" EXACT []

[Term]
id: ARO:3003273
name: cell membrane component enzymes targeted by antibiotic
namespace: antibiotic_resistance
def: "Interaction with the cell membrane phospholipids interferes with membrane permeability and integrity, leading to the leakage of cell contents. The outer membrane of Gram-negative bacteria is particularly sensitive." []
is_a: ARO:3000708 ! antibiotic target

[Term]
id: ARO:3003274
name: antibiotic sensitive cls
namespace: antibiotic_resistance
def: "Cardiolipin synthetase catalyzes the formation of cardiolipin from two phosphatidylglycerol molecules. Cardiolipin is important in membrane translocation and permeabilization. The inactivation of this enzyme by antibiotics leads to cell death." []
is_a: ARO:3003273 ! cell membrane component enzymes targeted by antibiotic

[Term]
id: ARO:3003275
name: Daptomycin sensitive cardiolipin synthetase
namespace: antibiotic_resistance
def: "Cardiolipin synthetase catalyzes the formation of cardiolipin from two phosphatidylglycerol molecules. Cardiolipin is important in membrane translocation and permeabilization. Mutations on the enzyme confers resistance to Daptomycin" [PMID:21899450]
is_a: ARO:3003274 ! antibiotic sensitive cls
relationship: targeted_by ARO:3000035 ! lipopeptide antibiotic
relationship: targeted_by_drug ARO:0000068 ! daptomycin

[Term]
id: ARO:3003276
name: antibiotic resistant rpoB
namespace: antibiotic_resistance
def: "RNA polymerase is a multisubunit enzyme that is necessary for transcription. The beta-subunit of RNA polymerase forms the active center of the enzyme and template/transcript binding sites. Mutations in rpoB gene confers antibiotic resistance" []
is_a: ARO:0000031 ! antibiotic resistant gene variant or mutant
relationship: derives_from ARO:3003277 ! antibiotic sensitive beta-subunit of RNA polymerase (rpoB)
synonym: "RNA polymerase beta subunit" EXACT []

[Term]
id: ARO:3003277
name: antibiotic sensitive beta-subunit of RNA polymerase (rpoB)
namespace: antibiotic_resistance
def: "RNA polymerase is a multisubunit enzyme that is necessary for transcription. The beta-subunit of RNA polymerase forms the active center of the enzyme and template/transcript binding sites. This enzyme can be inactivated by antibiotics leading to cell death." []
is_a: ARO:3000712 ! nucleic acid synthesis machinery targeted by antibiotic
relationship: targeted_by ARO:3000035 ! lipopeptide antibiotic
relationship: targeted_by ARO:3000157 ! rifamycin antibiotic

[Term]
id: ARO:3003278
name: daptomycin sensitive beta-subunit of RNA polymerase (rpoB)
namespace: antibiotic_resistance
def: "Daptomycin binds to the cytoplasmic membrane of Gram-positive. It's lipopeptide tail servers as a ion channel for potassium. This causes a rapid depolarization that result in failures in DNA/RNA/Protein synthesis. Eventually cell death." [PMID:20837752]
is_a: ARO:3003277 ! antibiotic sensitive beta-subunit of RNA polymerase (rpoB)
relationship: targeted_by ARO:3000035 ! lipopeptide antibiotic
relationship: targeted_by_drug ARO:0000068 ! daptomycin

[Term]
id: ARO:3003279
name: antibiotic resistant liaFSR system
namespace: antibiotic_resistance
def: "the liaFSR system regulates the cell envelope stress response. It is transcriptionally activated by exposure to alkaline shock, detergents, and particularly antibiotics with lipid II inhibition properties." [PMID:19251860]
is_a: ARO:0000031 ! antibiotic resistant gene variant or mutant

[Term]
id: ARO:3003280
name: antibiotic sensitive mprF
namespace: antibiotic_resistance
def: "MprF is a integral membrane protein that modifies the negatively-charged phosphatidylglycerol on the membrane surface of both Gram-positive and Gram-negative bacteria. This confers resistance to cationic peptides that disrupt the cell membrane, including defensins. Mutations in this enzyme can confer additional resistances." [PMID:16723576, PMID:20498310]
is_a: ARO:3003273 ! cell membrane component enzymes targeted by antibiotic
relationship: targeted_by_drug ARO:0000068 ! daptomycin

[Term]
id: ARO:3003281
name: antibiotic sensitive pgsA
namespace: antibiotic_resistance
def: "pgsA or phosphatidylglycerophosphate synthetase is an integral membrane protein involved in phospholipid biosynthesis. Inhibition of this enzyme leads to cell death via the inability to form the plasma membrane." [PMID:21709092]
is_a: ARO:3003273 ! cell membrane component enzymes targeted by antibiotic
relationship: targeted_by_drug ARO:0000068 ! daptomycin

[Term]
id: ARO:3003283
name: Mycobacterium tuberculosis rpoB mutants conferring resistance to rifampicin
namespace: antibiotic_resistance
def: "Point mutations that occurs in Mycobacterium tuberculosis rpoB resulting in resistance to rifampicin." [PMID:22708343, PMID:15047531, PMID:7914261, PMID:8095569, PMID:19547874, PMID:11796356, PMID:15814606, PMID:10423225, PMID:19520715, PMID:25427352, PMID:18653964, PMID:15184414, PMID:8027320, PMID:18294243, PMID:11136757, PMID:7840574, PMID:10921994, PMID:17108078, PMID:17970586, PMID:15728936, PMID:12454132, PMID:8870258, PMID:10722516, PMID:9003625, PMID:21300839, PMID:28904673, PMID:10074552, PMID:10645439, PMID:17360809, PMID:18600483, PMID:11474030, PMID:19721079]
is_a: ARO:3000210 ! rifamycin-resistant beta-subunit of RNA polymerase (rpoB)
relationship: confers_resistance_to_drug ARO:3000169 ! rifampin
relationship: confers_resistance_to_drug ARO:3000517 ! rifaximin
relationship: confers_resistance_to_drug ARO:3000530 ! rifabutin
relationship: confers_resistance_to_drug ARO:3000534 ! rifapentine

[Term]
id: ARO:3003284
name: Mycobacterium leprae rpoB mutations conferring resistance to rifampicin
namespace: antibiotic_resistance
def: "Point mutations that occurs in Mycobacterium leprae rpoB resulting in resistance to rifampicin" [PMID:15603834]
is_a: ARO:3000210 ! rifamycin-resistant beta-subunit of RNA polymerase (rpoB)
relationship: confers_resistance_to_drug ARO:3000169 ! rifampin
relationship: confers_resistance_to_drug ARO:3000517 ! rifaximin
relationship: confers_resistance_to_drug ARO:3000530 ! rifabutin
relationship: confers_resistance_to_drug ARO:3000534 ! rifapentine

[Term]
id: ARO:3003285
name: Staphylococcus aureus rpoB mutants conferring resistance to rifampicin
namespace: antibiotic_resistance
def: "Point mutations that occurs in Staphylococcus aureus rpoB resulting in resistance to rifampicin" [PMID:10543773]
is_a: ARO:3000210 ! rifamycin-resistant beta-subunit of RNA polymerase (rpoB)
relationship: confers_resistance_to_drug ARO:3000169 ! rifampin
relationship: confers_resistance_to_drug ARO:3000517 ! rifaximin
relationship: confers_resistance_to_drug ARO:3000530 ! rifabutin
relationship: confers_resistance_to_drug ARO:3000534 ! rifapentine

[Term]
id: ARO:3003287
name: Staphylococcus aureus rpoB mutants conferring resistance to daptomycin
namespace: antibiotic_resistance
def: "Point mutations that occurs in Staphylococcus aureus rpoB resulting in resistance to daptomycin" [PMID:16723576, PMID:20837752]
is_a: ARO:3003090 ! daptomycin resistant beta-subunit of RNA polymerase (rpoB)
relationship: targeted_by_drug ARO:0000068 ! daptomycin

[Term]
id: ARO:3003288
name: Escherichia coli rpoB mutants conferring resistance to rifampicin
namespace: antibiotic_resistance
def: "Point mutations that occurs in Escherichia coli rpoB resulting in resistance to rifampicin" [PMID:3050121]
is_a: ARO:3000210 ! rifamycin-resistant beta-subunit of RNA polymerase (rpoB)
relationship: confers_resistance_to_drug ARO:3000169 ! rifampin
relationship: confers_resistance_to_drug ARO:3000517 ! rifaximin
relationship: confers_resistance_to_drug ARO:3000530 ! rifabutin
relationship: confers_resistance_to_drug ARO:3000534 ! rifapentine

[Term]
id: ARO:3003289
name: antibiotic resistant rpoC
namespace: antibiotic_resistance
def: "RNA polymerase is a multisubunit enzyme that is necessary for transcription. The beta prime subunit of RNA polymerase forms the active center of the enzyme and template/transcript binding sites. Mutations in rpoC gene confers antibiotic resistance" []
is_a: ARO:0000031 ! antibiotic resistant gene variant or mutant
relationship: derives_from ARO:3003429 ! antibiotic sensitive beta-prime subunit of RNA polymerase (rpoC)
synonym: "RNA polymerase beta-prime subunit" EXACT []

[Term]
id: ARO:3003290
name: daptomycin resistant beta prime subunit of RNA polymerase (rpoC)
namespace: antibiotic_resistance
def: "Daptomycin resistant RNA polymerases include amino acids substitutions which alter the binding affinity of daptomycin to the protein, resulting in antibiotic resistance." []
is_a: ARO:3003073 ! determinant of resistance to lipopeptide antibiotics
is_a: ARO:3003289 ! antibiotic resistant rpoC
relationship: confers_resistance_to ARO:3000053 ! peptide antibiotic
relationship: confers_resistance_to_drug ARO:0000068 ! daptomycin
relationship: derives_from ARO:3003429 ! antibiotic sensitive beta-prime subunit of RNA polymerase (rpoC)

[Term]
id: ARO:3003291
name: Staphylococcus aureus rpoC conferring resistance to daptomycin
namespace: antibiotic_resistance
def: "Point mutations that occurs in Staphylococcus aureus rpoC resulting in resistance to daptomycin" [PMID:16723576]
is_a: ARO:3003290 ! daptomycin resistant beta prime subunit of RNA polymerase (rpoC)
relationship: confers_resistance_to_drug ARO:0000068 ! daptomycin

[Term]
id: ARO:3003292
name: fluoroquinolone resistant gyrA
namespace: antibiotic_resistance
def: "DNA gyrase is responsible for DNA supercoiling and consists of two alpha and two beta subunits. GyrA point mutations confer resistance by preventing fluoroquinolone antibiotics from binding the alpha-subunit." [PMID:9293187, PMID:1850972, PMID:22371897, PMID:22279180, PMID:12499219]
is_a: ARO:3000273 ! antibiotic resistant DNA topoisomerase subunit gyrA
is_a: ARO:3000452 ! fluoroquinolone resistant DNA topoisomerase
relationship: confers_resistance_to ARO:0000001 ! fluoroquinolone antibiotic
relationship: targeted_by_drug ARO:3003780 ! nybomycin

[Term]
id: ARO:3003294
name: Escherichia coli gyrA conferring resistance to fluoroquinolones
namespace: antibiotic_resistance
def: "Point mutation of Escherichia coli gyrA resulted in the lowered affinity between fluoroquinolones and gyrA. Thus, conferring resistance" [PMID:25631675, PMID:2548439, PMID:7840592, PMID:8388197, PMID:2168148, PMID:1850972]
is_a: ARO:3003292 ! fluoroquinolone resistant gyrA
relationship: confers_resistance_to_drug ARO:0000023 ! enoxacin
relationship: confers_resistance_to_drug ARO:0000036 ! ciprofloxacin
relationship: confers_resistance_to_drug ARO:0000071 ! levofloxacin
relationship: confers_resistance_to_drug ARO:0000074 ! moxifloxacin
relationship: confers_resistance_to_drug ARO:3000659 ! gatifloxacin
relationship: confers_resistance_to_drug ARO:3000660 ! lomefloxacin
relationship: confers_resistance_to_drug ARO:3000661 ! nalidixic acid
relationship: confers_resistance_to_drug ARO:3000662 ! norfloxacin
relationship: confers_resistance_to_drug ARO:3000663 ! ofloxacin
relationship: confers_resistance_to_drug ARO:3000664 ! trovafloxacin
relationship: confers_resistance_to_drug ARO:3000665 ! grepafloxacin
relationship: confers_resistance_to_drug ARO:3000666 ! sparfloxacin
relationship: confers_resistance_to_drug ARO:3000762 ! pefloxacin

[Term]
id: ARO:3003295
name: Mycobacterium tuberculosis gyrA conferring resistance to fluoroquinolones
namespace: antibiotic_resistance
def: "Point mutation of Mycobacterium tuberculosis gyrA resulted in the lowered affinity between fluoroquinolones and gyrA. Thus, conferring resistance." [PMID:16377674, PMID:17015625, PMID:27847014, PMID:16584301, PMID:17035499, DNAAccession:AVHW01000028.1, PMID:21300839, PMID:19687244, PMID:17434825]
is_a: ARO:3003292 ! fluoroquinolone resistant gyrA
relationship: confers_resistance_to_drug ARO:0000023 ! enoxacin
relationship: confers_resistance_to_drug ARO:0000036 ! ciprofloxacin
relationship: confers_resistance_to_drug ARO:0000071 ! levofloxacin
relationship: confers_resistance_to_drug ARO:0000074 ! moxifloxacin
relationship: confers_resistance_to_drug ARO:3000659 ! gatifloxacin
relationship: confers_resistance_to_drug ARO:3000660 ! lomefloxacin
relationship: confers_resistance_to_drug ARO:3000661 ! nalidixic acid
relationship: confers_resistance_to_drug ARO:3000662 ! norfloxacin
relationship: confers_resistance_to_drug ARO:3000663 ! ofloxacin
relationship: confers_resistance_to_drug ARO:3000664 ! trovafloxacin
relationship: confers_resistance_to_drug ARO:3000665 ! grepafloxacin
relationship: confers_resistance_to_drug ARO:3000666 ! sparfloxacin
relationship: confers_resistance_to_drug ARO:3000762 ! pefloxacin

[Term]
id: ARO:3003296
name: Staphylococcus aureus gyrA conferring resistance to fluoroquinolones
namespace: antibiotic_resistance
def: "Point mutation of Staphylococcus aureus gyrA resulted in the lowered affinity between fluoroquinolones and gyrA. Thus, conferring resistance." [PMID:21996946]
is_a: ARO:3003292 ! fluoroquinolone resistant gyrA
relationship: confers_resistance_to_drug ARO:0000023 ! enoxacin
relationship: confers_resistance_to_drug ARO:0000036 ! ciprofloxacin
relationship: confers_resistance_to_drug ARO:0000071 ! levofloxacin
relationship: confers_resistance_to_drug ARO:0000074 ! moxifloxacin
relationship: confers_resistance_to_drug ARO:3000659 ! gatifloxacin
relationship: confers_resistance_to_drug ARO:3000660 ! lomefloxacin
relationship: confers_resistance_to_drug ARO:3000661 ! nalidixic acid
relationship: confers_resistance_to_drug ARO:3000662 ! norfloxacin
relationship: confers_resistance_to_drug ARO:3000663 ! ofloxacin
relationship: confers_resistance_to_drug ARO:3000664 ! trovafloxacin
relationship: confers_resistance_to_drug ARO:3000665 ! grepafloxacin
relationship: confers_resistance_to_drug ARO:3000666 ! sparfloxacin
relationship: confers_resistance_to_drug ARO:3000762 ! pefloxacin

[Term]
id: ARO:3003297
name: Bartonella bacilliformis gyrA conferring resistance to fluoroquinolones
namespace: antibiotic_resistance
def: "Point mutation of Bartonella bacilliformis gyrA resulted in the lowered affinity between fluoroquinolones and gyrA. Thus, conferring resistance." [PMID:12499219]
is_a: ARO:3003292 ! fluoroquinolone resistant gyrA
relationship: confers_resistance_to_drug ARO:0000023 ! enoxacin
relationship: confers_resistance_to_drug ARO:0000036 ! ciprofloxacin
relationship: confers_resistance_to_drug ARO:0000071 ! levofloxacin
relationship: confers_resistance_to_drug ARO:0000074 ! moxifloxacin
relationship: confers_resistance_to_drug ARO:3000659 ! gatifloxacin
relationship: confers_resistance_to_drug ARO:3000660 ! lomefloxacin
relationship: confers_resistance_to_drug ARO:3000661 ! nalidixic acid
relationship: confers_resistance_to_drug ARO:3000662 ! norfloxacin
relationship: confers_resistance_to_drug ARO:3000663 ! ofloxacin
relationship: confers_resistance_to_drug ARO:3000664 ! trovafloxacin
relationship: confers_resistance_to_drug ARO:3000665 ! grepafloxacin
relationship: confers_resistance_to_drug ARO:3000666 ! sparfloxacin
relationship: confers_resistance_to_drug ARO:3000762 ! pefloxacin

[Term]
id: ARO:3003298
name: Mycobaterium leprae gyrA conferring resistance to fluoroquinolones
namespace: antibiotic_resistance
def: "Point mutation of Mycobaterium leprae gyrA resulted in the lowered affinity between fluoroquinolones and gyrA. Thus, conferring resistance." [PMID:15603834]
is_a: ARO:3003292 ! fluoroquinolone resistant gyrA
relationship: confers_resistance_to_drug ARO:0000023 ! enoxacin
relationship: confers_resistance_to_drug ARO:0000036 ! ciprofloxacin
relationship: confers_resistance_to_drug ARO:0000071 ! levofloxacin
relationship: confers_resistance_to_drug ARO:0000074 ! moxifloxacin
relationship: confers_resistance_to_drug ARO:3000659 ! gatifloxacin
relationship: confers_resistance_to_drug ARO:3000660 ! lomefloxacin
relationship: confers_resistance_to_drug ARO:3000661 ! nalidixic acid
relationship: confers_resistance_to_drug ARO:3000662 ! norfloxacin
relationship: confers_resistance_to_drug ARO:3000663 ! ofloxacin
relationship: confers_resistance_to_drug ARO:3000664 ! trovafloxacin
relationship: confers_resistance_to_drug ARO:3000665 ! grepafloxacin
relationship: confers_resistance_to_drug ARO:3000666 ! sparfloxacin
relationship: confers_resistance_to_drug ARO:3000762 ! pefloxacin

[Term]
id: ARO:3003301
name: Staphylococcus aureus gyrB conferring resistance to aminocoumarin
namespace: antibiotic_resistance
def: "Point mutation in Staphylococcus aureus resulting in aminocoumarin resistance" [PMID:16127057]
is_a: ARO:3000479 ! aminocoumarin resistant gyrB
relationship: confers_resistance_to_drug ARO:3000111 ! novobiocin
relationship: confers_resistance_to_drug ARO:3000132 ! clorobiocin
relationship: confers_resistance_to_drug ARO:3000150 ! coumermycin A1

[Term]
id: ARO:3003302
name: Bartonella bacilliformis gyrB conferring resistance to aminocoumarin
namespace: antibiotic_resistance
def: "Point mutation in Bartonella bacilliformis resulting in aminocoumarin resistance" [PMID:9797224]
is_a: ARO:3000479 ! aminocoumarin resistant gyrB
relationship: confers_resistance_to_drug ARO:3000111 ! novobiocin
relationship: confers_resistance_to_drug ARO:3000132 ! clorobiocin
relationship: confers_resistance_to_drug ARO:3000150 ! coumermycin A1

[Term]
id: ARO:3003303
name: Escherichia coli gyrB conferring resistance to aminocoumarin
namespace: antibiotic_resistance
def: "Point mutation in Escherichia coli resulting in aminocoumarin resistance" [PMID:1323022]
is_a: ARO:3000479 ! aminocoumarin resistant gyrB
relationship: confers_resistance_to_drug ARO:3000111 ! novobiocin
relationship: confers_resistance_to_drug ARO:3000132 ! clorobiocin
relationship: confers_resistance_to_drug ARO:3000150 ! coumermycin A1

[Term]
id: ARO:3003304
name: Mycobacterium leprae gyrB conferring resistance to fluoroquinolone
namespace: antibiotic_resistance
def: "Point mutation in Mycobacterium leprae gyrB resulting in fluoroquinolone resistance" [PMID:23071850]
is_a: ARO:3000864 ! fluoroquinolone resistant gyrB
relationship: confers_resistance_to_drug ARO:0000023 ! enoxacin
relationship: confers_resistance_to_drug ARO:0000036 ! ciprofloxacin
relationship: confers_resistance_to_drug ARO:0000071 ! levofloxacin
relationship: confers_resistance_to_drug ARO:0000074 ! moxifloxacin
relationship: confers_resistance_to_drug ARO:3000659 ! gatifloxacin
relationship: confers_resistance_to_drug ARO:3000660 ! lomefloxacin
relationship: confers_resistance_to_drug ARO:3000661 ! nalidixic acid
relationship: confers_resistance_to_drug ARO:3000662 ! norfloxacin
relationship: confers_resistance_to_drug ARO:3000663 ! ofloxacin
relationship: confers_resistance_to_drug ARO:3000664 ! trovafloxacin
relationship: confers_resistance_to_drug ARO:3000665 ! grepafloxacin
relationship: confers_resistance_to_drug ARO:3000666 ! sparfloxacin
relationship: confers_resistance_to_drug ARO:3000762 ! pefloxacin

[Term]
id: ARO:3003305
name: Ureaplasma urealyticum  gyrB conferring resistance to fluoroquinolone
namespace: antibiotic_resistance
def: "Point mutation in Ureaplasma urealyticum resulting in fluoroquinolone resistance" [PMID:25645833, PMID:27884651]
is_a: ARO:3000864 ! fluoroquinolone resistant gyrB
relationship: confers_resistance_to_drug ARO:0000023 ! enoxacin
relationship: confers_resistance_to_drug ARO:0000036 ! ciprofloxacin
relationship: confers_resistance_to_drug ARO:0000071 ! levofloxacin
relationship: confers_resistance_to_drug ARO:0000074 ! moxifloxacin
relationship: confers_resistance_to_drug ARO:3000659 ! gatifloxacin
relationship: confers_resistance_to_drug ARO:3000660 ! lomefloxacin
relationship: confers_resistance_to_drug ARO:3000661 ! nalidixic acid
relationship: confers_resistance_to_drug ARO:3000662 ! norfloxacin
relationship: confers_resistance_to_drug ARO:3000663 ! ofloxacin
relationship: confers_resistance_to_drug ARO:3000664 ! trovafloxacin
relationship: confers_resistance_to_drug ARO:3000665 ! grepafloxacin
relationship: confers_resistance_to_drug ARO:3000666 ! sparfloxacin
relationship: confers_resistance_to_drug ARO:3000762 ! pefloxacin

[Term]
id: ARO:3003306
name: Morganella morganii gyrB conferring resistance to fluoroquinolone
namespace: antibiotic_resistance
def: "Point mutation in Morganella morganii resulting in fluoroquinolone resistance" [PMID:25106550]
is_a: ARO:3000864 ! fluoroquinolone resistant gyrB
relationship: confers_resistance_to_drug ARO:0000023 ! enoxacin
relationship: confers_resistance_to_drug ARO:0000036 ! ciprofloxacin
relationship: confers_resistance_to_drug ARO:0000071 ! levofloxacin
relationship: confers_resistance_to_drug ARO:0000074 ! moxifloxacin
relationship: confers_resistance_to_drug ARO:3000659 ! gatifloxacin
relationship: confers_resistance_to_drug ARO:3000660 ! lomefloxacin
relationship: confers_resistance_to_drug ARO:3000661 ! nalidixic acid
relationship: confers_resistance_to_drug ARO:3000662 ! norfloxacin
relationship: confers_resistance_to_drug ARO:3000663 ! ofloxacin
relationship: confers_resistance_to_drug ARO:3000664 ! trovafloxacin
relationship: confers_resistance_to_drug ARO:3000665 ! grepafloxacin
relationship: confers_resistance_to_drug ARO:3000666 ! sparfloxacin
relationship: confers_resistance_to_drug ARO:3000762 ! pefloxacin

[Term]
id: ARO:3003307
name: Salmonella serovars gyrB conferring resistance to fluoroquinolone
namespace: antibiotic_resistance
def: "Point mutation in Salmonella serovars resulting in fluoroquinolone resistance" [PMID:19104017]
is_a: ARO:3000864 ! fluoroquinolone resistant gyrB
relationship: confers_resistance_to_drug ARO:0000023 ! enoxacin
relationship: confers_resistance_to_drug ARO:0000036 ! ciprofloxacin
relationship: confers_resistance_to_drug ARO:0000071 ! levofloxacin
relationship: confers_resistance_to_drug ARO:0000074 ! moxifloxacin
relationship: confers_resistance_to_drug ARO:3000659 ! gatifloxacin
relationship: confers_resistance_to_drug ARO:3000660 ! lomefloxacin
relationship: confers_resistance_to_drug ARO:3000661 ! nalidixic acid
relationship: confers_resistance_to_drug ARO:3000662 ! norfloxacin
relationship: confers_resistance_to_drug ARO:3000663 ! ofloxacin
relationship: confers_resistance_to_drug ARO:3000664 ! trovafloxacin
relationship: confers_resistance_to_drug ARO:3000665 ! grepafloxacin
relationship: confers_resistance_to_drug ARO:3000666 ! sparfloxacin
relationship: confers_resistance_to_drug ARO:3000762 ! pefloxacin

[Term]
id: ARO:3003308
name: Escherichia coli parC conferring resistance to fluoroquinolone
namespace: antibiotic_resistance
def: "Point mutation in Escherichia coli parC resulting in fluoroquinolone resistance" [PMID:25631675]
is_a: ARO:3000619 ! fluoroquinolone resistant parC
is_a: ARO:3003786 ! fluoroquinolone self resistant parC
relationship: confers_resistance_to_drug ARO:0000023 ! enoxacin
relationship: confers_resistance_to_drug ARO:0000036 ! ciprofloxacin
relationship: confers_resistance_to_drug ARO:0000071 ! levofloxacin
relationship: confers_resistance_to_drug ARO:0000074 ! moxifloxacin
relationship: confers_resistance_to_drug ARO:3000659 ! gatifloxacin
relationship: confers_resistance_to_drug ARO:3000660 ! lomefloxacin
relationship: confers_resistance_to_drug ARO:3000661 ! nalidixic acid
relationship: confers_resistance_to_drug ARO:3000662 ! norfloxacin
relationship: confers_resistance_to_drug ARO:3000663 ! ofloxacin
relationship: confers_resistance_to_drug ARO:3000664 ! trovafloxacin
relationship: confers_resistance_to_drug ARO:3000665 ! grepafloxacin
relationship: confers_resistance_to_drug ARO:3000666 ! sparfloxacin
relationship: confers_resistance_to_drug ARO:3000762 ! pefloxacin

[Term]
id: ARO:3003309
name: Ureaplasma urealyticum parC conferring resistance to fluoroquinolone
namespace: antibiotic_resistance
def: "Point mutation in Ureaplasma urealyticum parC resulting in fluoroquinolone resistance" [PMID:25645833, PMID:27884651]
is_a: ARO:3000619 ! fluoroquinolone resistant parC
is_a: ARO:3003786 ! fluoroquinolone self resistant parC
relationship: confers_resistance_to_drug ARO:0000023 ! enoxacin
relationship: confers_resistance_to_drug ARO:0000036 ! ciprofloxacin
relationship: confers_resistance_to_drug ARO:0000071 ! levofloxacin
relationship: confers_resistance_to_drug ARO:0000074 ! moxifloxacin
relationship: confers_resistance_to_drug ARO:3000659 ! gatifloxacin
relationship: confers_resistance_to_drug ARO:3000660 ! lomefloxacin
relationship: confers_resistance_to_drug ARO:3000661 ! nalidixic acid
relationship: confers_resistance_to_drug ARO:3000662 ! norfloxacin
relationship: confers_resistance_to_drug ARO:3000663 ! ofloxacin
relationship: confers_resistance_to_drug ARO:3000664 ! trovafloxacin
relationship: confers_resistance_to_drug ARO:3000665 ! grepafloxacin
relationship: confers_resistance_to_drug ARO:3000666 ! sparfloxacin
relationship: confers_resistance_to_drug ARO:3000762 ! pefloxacin

[Term]
id: ARO:3003310
name: Mycoplasma hominis parC conferring resistance to fluoroquinolone
namespace: antibiotic_resistance
def: "Point mutation in Mycoplasma hominis parC resulting in fluoroquinolone resistance" [PMID:24948939]
is_a: ARO:3000619 ! fluoroquinolone resistant parC
is_a: ARO:3003786 ! fluoroquinolone self resistant parC
relationship: confers_resistance_to_drug ARO:0000023 ! enoxacin
relationship: confers_resistance_to_drug ARO:0000036 ! ciprofloxacin
relationship: confers_resistance_to_drug ARO:0000071 ! levofloxacin
relationship: confers_resistance_to_drug ARO:0000074 ! moxifloxacin
relationship: confers_resistance_to_drug ARO:3000659 ! gatifloxacin
relationship: confers_resistance_to_drug ARO:3000660 ! lomefloxacin
relationship: confers_resistance_to_drug ARO:3000661 ! nalidixic acid
relationship: confers_resistance_to_drug ARO:3000662 ! norfloxacin
relationship: confers_resistance_to_drug ARO:3000663 ! ofloxacin
relationship: confers_resistance_to_drug ARO:3000664 ! trovafloxacin
relationship: confers_resistance_to_drug ARO:3000665 ! grepafloxacin
relationship: confers_resistance_to_drug ARO:3000666 ! sparfloxacin
relationship: confers_resistance_to_drug ARO:3000762 ! pefloxacin

[Term]
id: ARO:3003311
name: Streptococcus pneumoniae parC conferring resistance to fluoroquinolone
namespace: antibiotic_resistance
def: "Point mutation in Streptococcus pneumoniae parC resulting in fluoroquinolone resistance" [PMID:8913454]
is_a: ARO:3000619 ! fluoroquinolone resistant parC
is_a: ARO:3003786 ! fluoroquinolone self resistant parC
relationship: confers_resistance_to_drug ARO:0000023 ! enoxacin
relationship: confers_resistance_to_drug ARO:0000036 ! ciprofloxacin
relationship: confers_resistance_to_drug ARO:0000071 ! levofloxacin
relationship: confers_resistance_to_drug ARO:0000074 ! moxifloxacin
relationship: confers_resistance_to_drug ARO:3000659 ! gatifloxacin
relationship: confers_resistance_to_drug ARO:3000660 ! lomefloxacin
relationship: confers_resistance_to_drug ARO:3000661 ! nalidixic acid
relationship: confers_resistance_to_drug ARO:3000662 ! norfloxacin
relationship: confers_resistance_to_drug ARO:3000663 ! ofloxacin
relationship: confers_resistance_to_drug ARO:3000664 ! trovafloxacin
relationship: confers_resistance_to_drug ARO:3000665 ! grepafloxacin
relationship: confers_resistance_to_drug ARO:3000666 ! sparfloxacin
relationship: confers_resistance_to_drug ARO:3000762 ! pefloxacin

[Term]
id: ARO:3003312
name: Staphylococcus aureus parC conferring resistance to fluoroquinolone
namespace: antibiotic_resistance
def: "Point mutation in Staphylococcus aureus parC resulting in fluoroquinolone resistance" [PMID:21996946]
is_a: ARO:3000619 ! fluoroquinolone resistant parC
is_a: ARO:3003786 ! fluoroquinolone self resistant parC
relationship: confers_resistance_to_drug ARO:0000023 ! enoxacin
relationship: confers_resistance_to_drug ARO:0000036 ! ciprofloxacin
relationship: confers_resistance_to_drug ARO:0000071 ! levofloxacin
relationship: confers_resistance_to_drug ARO:0000074 ! moxifloxacin
relationship: confers_resistance_to_drug ARO:3000659 ! gatifloxacin
relationship: confers_resistance_to_drug ARO:3000660 ! lomefloxacin
relationship: confers_resistance_to_drug ARO:3000661 ! nalidixic acid
relationship: confers_resistance_to_drug ARO:3000662 ! norfloxacin
relationship: confers_resistance_to_drug ARO:3000663 ! ofloxacin
relationship: confers_resistance_to_drug ARO:3000664 ! trovafloxacin
relationship: confers_resistance_to_drug ARO:3000665 ! grepafloxacin
relationship: confers_resistance_to_drug ARO:3000666 ! sparfloxacin
relationship: confers_resistance_to_drug ARO:3000762 ! pefloxacin

[Term]
id: ARO:3003313
name: fluoroquinolone resistant parE
namespace: antibiotic_resistance
def: "ParE is a subunit of topoisomerase IV, necessary for cell survival. Point mutations in ParE prevent fluoroquinolones from inhibiting DNA synthesis, thus conferring resistance." []
is_a: ARO:3000115 ! antibiotic resistant DNA topoisomerase subunit parE
is_a: ARO:3000452 ! fluoroquinolone resistant DNA topoisomerase
relationship: confers_resistance_to ARO:0000001 ! fluoroquinolone antibiotic
relationship: derives_from ARO:3003430 ! fluoroquinolone sensitive parE

[Term]
id: ARO:3003314
name: Staphylococcus aureus parE conferring resistance to aminocoumarin
namespace: antibiotic_resistance
def: "Point mutation in Staphylococcus aureus parE resulting in aminocoumarin resistance. Please note: the reference sequence associated with this model corresponds to Staphylococcus aureus MRSA parE, while the SNPs correspond to Staphylococcus aureus RN4220 (for which a complete annotated genome does not exist in genbank at present)." [PMID:16127057]
is_a: ARO:3000457 ! aminocoumarin resistant parE
relationship: confers_resistance_to_drug ARO:3000111 ! novobiocin
relationship: confers_resistance_to_drug ARO:3000132 ! clorobiocin
relationship: confers_resistance_to_drug ARO:3000150 ! coumermycin A1
synonym: "grlB" EXACT []

[Term]
id: ARO:3003315
name: Staphylococcus aureus parE conferring resistance to fluoroquinolones
namespace: antibiotic_resistance
def: "Point mutation in Staphylococcus aureus parE resulting in fluoroquinolones resistance" [PMID:21996946]
is_a: ARO:3003313 ! fluoroquinolone resistant parE
relationship: confers_resistance_to_drug ARO:0000023 ! enoxacin
relationship: confers_resistance_to_drug ARO:0000036 ! ciprofloxacin
relationship: confers_resistance_to_drug ARO:0000071 ! levofloxacin
relationship: confers_resistance_to_drug ARO:0000074 ! moxifloxacin
relationship: confers_resistance_to_drug ARO:3000659 ! gatifloxacin
relationship: confers_resistance_to_drug ARO:3000660 ! lomefloxacin
relationship: confers_resistance_to_drug ARO:3000661 ! nalidixic acid
relationship: confers_resistance_to_drug ARO:3000662 ! norfloxacin
relationship: confers_resistance_to_drug ARO:3000663 ! ofloxacin
relationship: confers_resistance_to_drug ARO:3000664 ! trovafloxacin
relationship: confers_resistance_to_drug ARO:3000665 ! grepafloxacin
relationship: confers_resistance_to_drug ARO:3000666 ! sparfloxacin
relationship: confers_resistance_to_drug ARO:3000762 ! pefloxacin

[Term]
id: ARO:3003316
name: Escherichia coli parE conferring resistance to fluoroquinolones
namespace: antibiotic_resistance
def: "Point mutation in Escherichia coli parE resulting in fluoroquinolones resistance" [PMID:25631675]
is_a: ARO:3003313 ! fluoroquinolone resistant parE
relationship: confers_resistance_to_drug ARO:0000023 ! enoxacin
relationship: confers_resistance_to_drug ARO:0000036 ! ciprofloxacin
relationship: confers_resistance_to_drug ARO:0000071 ! levofloxacin
relationship: confers_resistance_to_drug ARO:0000074 ! moxifloxacin
relationship: confers_resistance_to_drug ARO:3000659 ! gatifloxacin
relationship: confers_resistance_to_drug ARO:3000660 ! lomefloxacin
relationship: confers_resistance_to_drug ARO:3000661 ! nalidixic acid
relationship: confers_resistance_to_drug ARO:3000662 ! norfloxacin
relationship: confers_resistance_to_drug ARO:3000663 ! ofloxacin
relationship: confers_resistance_to_drug ARO:3000664 ! trovafloxacin
relationship: confers_resistance_to_drug ARO:3000665 ! grepafloxacin
relationship: confers_resistance_to_drug ARO:3000666 ! sparfloxacin
relationship: confers_resistance_to_drug ARO:3000762 ! pefloxacin

[Term]
id: ARO:3003317
name: Salmonella serovars parE conferring resistance to fluoroquinolones
namespace: antibiotic_resistance
def: "Point mutation in Salmonella serovars parE resulting in fluoroquinolones resistance" [PMID:19104017]
is_a: ARO:3003313 ! fluoroquinolone resistant parE
relationship: confers_resistance_to_drug ARO:0000023 ! enoxacin
relationship: confers_resistance_to_drug ARO:0000036 ! ciprofloxacin
relationship: confers_resistance_to_drug ARO:0000071 ! levofloxacin
relationship: confers_resistance_to_drug ARO:0000074 ! moxifloxacin
relationship: confers_resistance_to_drug ARO:3000659 ! gatifloxacin
relationship: confers_resistance_to_drug ARO:3000660 ! lomefloxacin
relationship: confers_resistance_to_drug ARO:3000661 ! nalidixic acid
relationship: confers_resistance_to_drug ARO:3000662 ! norfloxacin
relationship: confers_resistance_to_drug ARO:3000663 ! ofloxacin
relationship: confers_resistance_to_drug ARO:3000664 ! trovafloxacin
relationship: confers_resistance_to_drug ARO:3000665 ! grepafloxacin
relationship: confers_resistance_to_drug ARO:3000666 ! sparfloxacin
relationship: confers_resistance_to_drug ARO:3000762 ! pefloxacin

[Term]
id: ARO:3003318
name: Streptomyces rishiriensis parY mutant conferring resistance to aminocoumarin
namespace: antibiotic_resistance
def: "point mutation on the Streptomyces rishiriensis parY resulting in aminocoumarin resistance" [PMID:14993313]
is_a: ARO:3000480 ! aminocoumarin resistant parY
is_a: ARO:3003787 ! aminocoumarin self resistant parY
relationship: confers_resistance_to_drug ARO:3000111 ! novobiocin
relationship: confers_resistance_to_drug ARO:3000132 ! clorobiocin
relationship: confers_resistance_to_drug ARO:3000150 ! coumermycin A1

[Term]
id: ARO:3003319
name: Staphylococcus aureus mprF with mutation conferring resistance to daptomycin
namespace: antibiotic_resistance
def: "Point mutations that occur within Staphylococcus aureus mprF gene resulting in resistance to daptomycin" [PMID:20498310, PMID:26055370, PMID:22238576, PMID:16723576]
is_a: ARO:3003091 ! daptomycin resistant mprF
relationship: confers_resistance_to_drug ARO:0000068 ! daptomycin

[Term]
id: ARO:3003323
name: Staphylococcus aureus pgsA mutations conferring resistance to daptomycin
namespace: antibiotic_resistance
def: "Point mutations that occur within Staphylococcus aureus pgsA gene resulting in resistance to daptomycin" [PMID:22238576]
is_a: ARO:3003080 ! daptomycin resistant pgsA
relationship: confers_resistance_to_drug ARO:0000068 ! daptomycin

[Term]
id: ARO:3003324
name: Bacillus subtilis mprF
namespace: antibiotic_resistance
def: "MprF is a integral membrane protein that modifies the negatively-charged phosphatidylglycerol on the membrane surface. This confers resistance to cationic peptides that disrupt the cell membrane, including defensins. Additionally, large-scale mutations causing loss of function of the gene result in increased susceptibility to daptomycin." [PMID:19164152, PMID:21709092, PMID:19915718]
is_a: ARO:3000863 ! defensin resistant mprF
relationship: confers_resistance_to_drug ARO:3000693 ! defensin

[Term]
id: ARO:3003325
name: Mycobacterium bovis embB with mutation conferring resistance to ethambutol
namespace: antibiotic_resistance
def: "Point mutations that occur within Mycobacterium bovis embB gene resulting in resistance to ethambutol" [PMID:25554388]
is_a: ARO:3000235 ! ethambutol resistant embB

[Term]
id: ARO:3003326
name: Mycobacterium tuberculosis embB with mutation conferring resistance to ethambutol
namespace: antibiotic_resistance
def: "Point mutations that occur within Mycobacterium tuberculosis embB gene resulting in resistance to ethambutol" [PMID:10639358, PMID:21778195, PMID:16377878, PMID:16972132, PMID:24392447, PMID:9142129, PMID:21300839, PMID:11854934, PMID:9257740, PMID:16641474, PMID:17360809]
is_a: ARO:3000235 ! ethambutol resistant embB

[Term]
id: ARO:3003327
name: Mycobacterium tuberculosis mutant embC conferring resistance to ethambutol
namespace: antibiotic_resistance
def: "Point mutations in Mycobacterium tuberculosis embC that result in lower affinity between ethambutol and EmbC, resulting in resistance" [PMID:19112008, PMID:16972132, DNAAccession:CP013196.1, PMID:20427375, PMID:10639358, DNAAccession:AVHE01000008.1, PMID:23995136]
is_a: ARO:3002706 ! ethambutol resistant embC

[Term]
id: ARO:3003333
name: Escherichia coli 16S rRNA (rrsC) mutation conferring resistance to kasugamicin
namespace: antibiotic_resistance
def: "Point mutations in the 3' minor, 3' major, and central domains in the rrsC 16S rRNA gene of Escherichia coli can confer resistance to kasugamicin" [PMID:10512710]
is_a: ARO:3003666 ! 16s rRNA with mutation conferring resistance to aminoglycoside antibiotics
relationship: confers_resistance_to_drug ARO:3001296 ! kasugamycin

[Term]
id: ARO:3003356
name: antibiotic resistant EF-Tu
namespace: antibiotic_resistance
def: "Sequence variants of elongation factor Tu that confer resistance to different classes of antibiotics." []
is_a: ARO:0000031 ! antibiotic resistant gene variant or mutant
relationship: derives_from ARO:3000731 ! elongation factor Tu
synonym: "elongation factor Tu" EXACT []

[Term]
id: ARO:3003357
name: Clostridium difficile EF-Tu mutants conferring resistance to elfamycin
namespace: antibiotic_resistance
def: "Sequence variants of Clostridium difficile elongation factor Tu that confer resistance to elfamycin antibiotics." [PMID:22644023]
is_a: ARO:3001312 ! elfamycin resistant EF-Tu
relationship: derives_from ARO:3000731 ! elongation factor Tu

[Term]
id: ARO:3003358
name: Escherichia coli EF-Tu mutants conferring resistance to elfamycin
namespace: antibiotic_resistance
def: "Sequence variants of Escherichia coli elongation factor Tu that confer resistance to elfamycin antibiotics." []
is_a: ARO:3001312 ! elfamycin resistant EF-Tu
relationship: derives_from ARO:3000731 ! elongation factor Tu

[Term]
id: ARO:3003359
name: Streptomyces cinnamoneus EF-Tu mutants conferring resistance to elfamycin
namespace: antibiotic_resistance
def: "Sequence variants of Streptomyces cinnamoneus elongation factor Tu that confer resistance to elfamycin antibiotics." [PMID:9043138]
is_a: ARO:3001312 ! elfamycin resistant EF-Tu
is_a: ARO:3003810 ! kirromycin self resistant EF-Tu
relationship: confers_resistance_to_drug ARO:3001234 ! kirromycin
relationship: derives_from ARO:3000731 ! elongation factor Tu

[Term]
id: ARO:3003360
name: Planobispora rosea EF-Tu mutants conferring resistance to elfamycin
namespace: antibiotic_resistance
def: "Sequence variants of Planobispora rosea elongation factor Tu that confer resistance to elfamycin antibiotics." [PMID:8899707]
is_a: ARO:3001312 ! elfamycin resistant EF-Tu
relationship: derives_from ARO:3000731 ! elongation factor Tu

[Term]
id: ARO:3003361
name: Planobispora rosea EF-Tu mutants conferring resistance to inhibitor GE2270A
namespace: antibiotic_resistance
def: "Sequence variants of Planobispora rosea elongation factor Tu that confer resistance to inhibitor GE2270A" [PMID:12370016, PMID:8899707]
is_a: ARO:3003360 ! Planobispora rosea EF-Tu mutants conferring resistance to elfamycin
relationship: derives_from ARO:3000731 ! elongation factor Tu

[Term]
id: ARO:3003368
name: Escherichia coli EF-Tu mutants conferring resistance to kirromycin
namespace: antibiotic_resistance
def: "Sequence variants of Escherichia coli elongation factor Tu that confer resistance to kirromycin" [PMID:7525272, DNAAccession:CP010905.1, PMID:12370016]
is_a: ARO:3003358 ! Escherichia coli EF-Tu mutants conferring resistance to elfamycin
relationship: confers_resistance_to ARO:3001310 ! kirromycin-like antibiotics
relationship: derives_from ARO:3000731 ! elongation factor Tu

[Term]
id: ARO:3003369
name: Escherichia coli EF-Tu mutants conferring resistance to Pulvomycin
namespace: antibiotic_resistance
def: "Sequence variants of Escherichia coli elongation factor Tu that confer resistance to Pulvomycin" [PMID:7957075]
is_a: ARO:3003358 ! Escherichia coli EF-Tu mutants conferring resistance to elfamycin
relationship: confers_resistance_to_drug ARO:3000586 ! pulvomycin
relationship: derives_from ARO:3000731 ! elongation factor Tu

[Term]
id: ARO:3003370
name: Escherichia coli EF-Tu mutants conferring resistance to Enacyloxin IIa
namespace: antibiotic_resistance
def: "Sequence variants of Escherichia coli elongation factor Tu that confer resistance to Enacyloxin IIa" [PMID:10610785]
is_a: ARO:3003358 ! Escherichia coli EF-Tu mutants conferring resistance to elfamycin
relationship: confers_resistance_to_drug ARO:3001242 ! enacyloxin IIa
relationship: derives_from ARO:3000731 ! elongation factor Tu

[Term]
id: ARO:3003372
name: Escherichia coli 16S rRNA (rrsH) mutation conferring resistance to spectinomycin
namespace: antibiotic_resistance
def: "Point mutations in the 3' major domain of the rrsH 16S rRNA gene of Escherichia coli can confer resistance to spectinomycin" [PMID:6330677]
is_a: ARO:3003666 ! 16s rRNA with mutation conferring resistance to aminoglycoside antibiotics
relationship: confers_resistance_to_drug ARO:0000039 ! spectinomycin

[Term]
id: ARO:3003373
name: Klebsiella pneumoniae acrR with mutation conferring multidrug antibiotic resistance
namespace: antibiotic_resistance
def: "AcrR is a repressor of the AcrAB-TolC multidrug efflux complex. AcrR mutations result in high level antibiotic resistance." [PMID:12936981]
is_a: ARO:3000702 ! acrR

[Term]
id: ARO:3003374
name: Enterobacter aerogenes acrR with mutation conferring multidrug antibiotic resistance
namespace: antibiotic_resistance
def: "AcrR is a repressor of the AcrAB-TolC multidrug efflux complex. AcrR mutations result in high level antibiotic resistance." [PMID:12121946]
is_a: ARO:3000702 ! acrR

[Term]
id: ARO:3003376
name: Escherichia coli 16S rRNA (rrsB) mutation conferring resistance to spectinomycin
namespace: antibiotic_resistance
def: "Point mutations in the 3' major domain of the rrsB 16S rRNA gene of Escherichia coli can confer resistance to spectinomycin" [PMID:2447957, PMID:8127669, PMID:7885842]
is_a: ARO:3003666 ! 16s rRNA with mutation conferring resistance to aminoglycoside antibiotics
relationship: confers_resistance_to_drug ARO:0000039 ! spectinomycin

[Term]
id: ARO:3003377
name: Escherichia coli 16S rRNA (rrnB) mutation conferring resistance to spectinomycin
namespace: antibiotic_resistance
def: "Point mutations in the 3' major domain of helix 35, in the rrnB gene operon for 16S rRNA of Escherichia coli can confer resistance to spectinomycin" [PMID:16269538]
is_a: ARO:3003666 ! 16s rRNA with mutation conferring resistance to aminoglycoside antibiotics
relationship: confers_resistance_to_drug ARO:0000039 ! spectinomycin

[Term]
id: ARO:3003378
name: Escherichia coli marR mutant conferring antibiotic resistance
namespace: antibiotic_resistance
def: "MarR is a repressor of the mar operon marRAB, thus regulating the expression of marA, the activator of multidrug efflux pump AcrAB." [PMID:9333027, PMID:9687412, PMID:8550435, PMID:8807064, PMID:12027588]
is_a: ARO:3000718 ! marR

[Term]
id: ARO:3003379
name: Salmonella enterica ramR mutants
namespace: antibiotic_resistance
def: "RamR is a repressor that regulates RamA expression. Mutations lead to the upregulation of AcrAB, which is positively regulated by RamA." [PMID:19778917, PMID:19104017, PMID:19270312, PMID:18443112]
is_a: ARO:3000824 ! ramR

[Term]
id: ARO:3003380
name: Klebsiella pneumoniae ramR mutants
namespace: antibiotic_resistance
def: "RamR is a repressor that regulates RamA expression. Mutations lead to the upregulation of AcrAB, which is positively regulated by RamA." [PMID:25182649]
is_a: ARO:3000824 ! ramR

[Term]
id: ARO:3003381
name: Escherichia coli soxR with mutation conferring antibiotic resistance
namespace: antibiotic_resistance
def: "SoxR is a sensory protein that upregulates soxS expression in the presence of redox-cycling drugs. This stress response leads to the expression many multidrug efflux pumps." [PMID:15980345, PMID:11302826, PMID:21226770]
is_a: ARO:3000836 ! soxR

[Term]
id: ARO:3003382
name: Salmonella enterica soxR with mutation conferring antibiotic resistance
namespace: antibiotic_resistance
def: "SoxR is a sensory protein that upregulates soxS expression in the presence of redox-cycling drugs. This stress response leads to the expression many multidrug efflux pumps." [PMID:11302826, PMID:19104017]
is_a: ARO:3000836 ! soxR

[Term]
id: ARO:3003383
name: Salmonella serovars soxS with mutation conferring antibiotic resistance
namespace: antibiotic_resistance
def: "SoxS is a global regulator that up-regulates the expression of AcrAB efflux genes. It also reduces OmpF expression to decrease cell membrane permeability." [PMID:19104017]
is_a: ARO:3000837 ! soxS

[Term]
id: ARO:3003385
name: Enterobacter aerogenes Omp36
namespace: antibiotic_resistance
def: "Mutant forms of the porin Omp36 result in reduced permeability to antibiotics." [PMID:15081418]
is_a: ARO:3004281 ! General Bacterial Porin with reduced permeability to beta-lactams

[Term]
id: ARO:3003386
name: Escherichia coli folP with mutation conferring resistance to sulfonamides
namespace: antibiotic_resistance
def: "Point mutations in Escherichia coli dihydropteroate synthase folP prevent sulfonamide antibiotics from inhibiting its role in folate synthesis, thus conferring sulfonamide resistance." [PMID:9449266]
is_a: ARO:3003415 ! sulfonamide resistant dihydropteroate synthase folP
relationship: confers_resistance_to_drug ARO:3000324 ! sulfadiazine
relationship: confers_resistance_to_drug ARO:3000325 ! sulfadimidine
relationship: confers_resistance_to_drug ARO:3000327 ! sulfadoxine
relationship: confers_resistance_to_drug ARO:3000329 ! sulfamethoxazole
relationship: confers_resistance_to_drug ARO:3000330 ! sulfisoxazole
relationship: confers_resistance_to_drug ARO:3000683 ! sulfacetamide
relationship: confers_resistance_to_drug ARO:3000684 ! mafenide
relationship: confers_resistance_to_drug ARO:3000698 ! sulfasalazine
relationship: confers_resistance_to_drug ARO:3000699 ! sulfamethizole

[Term]
id: ARO:3003387
name: Streptococcus pyogenes folP with mutation conferring resistance to sulfonamides
namespace: antibiotic_resistance
def: "Point mutations in Streptococcus pyogenes dihydropteroate synthase folP prevent sulfonamide antibiotics from inhibiting its role in folate synthesis, thus conferring sulfonamide resistance." [PMID:9593127]
is_a: ARO:3003415 ! sulfonamide resistant dihydropteroate synthase folP
relationship: confers_resistance_to_drug ARO:3000324 ! sulfadiazine
relationship: confers_resistance_to_drug ARO:3000325 ! sulfadimidine
relationship: confers_resistance_to_drug ARO:3000327 ! sulfadoxine
relationship: confers_resistance_to_drug ARO:3000329 ! sulfamethoxazole
relationship: confers_resistance_to_drug ARO:3000330 ! sulfisoxazole
```
