## Supplementary material for "The impact of different antimicrobial exposures on the gut microbiome in the ARMORD observational study": ARMORD R project: card.obo (part 2 of 2)

```
relationship: confers_resistance_to_drug ARO:3000683 ! sulfacetamide
relationship: confers_resistance_to_drug ARO:3000684 ! mafenide
relationship: confers_resistance_to_drug ARO:3000698 ! sulfasalazine
relationship: confers_resistance_to_drug ARO:3000699 ! sulfamethizole

[Term]
id: ARO:3003388
name: dapsone resistant dihydropteroate synthase folP
namespace: antibiotic_resistance
def: "Dapsone inhibits bacterial synthesis of dihydrofolic acid by competing with with para-aminobenzoate for the active site of dihydropteroate synthetase. Thus acts as a competitive inhibitor of folP. Point mutation within the folP gene results in lowered affinity of dapsone for folP" []
is_a: ARO:3000226 ! antibiotic resistant folP
relationship: confers_resistance_to ARO:3003401 ! sulfone antibiotic
relationship: derives_from ARO:3000744 ! antibiotic sensitive dihydropteroate synthase

[Term]
id: ARO:3003389
name: Mycobacterium leprae folP with mutation conferring resistance to dapsone
namespace: antibiotic_resistance
def: "Dapsone inhibits bacterial synthesis of dihydrofolic acid by competing with with para-aminobenzoate for the active site of dihydropteroate synthetase. Point mutation within the Mycobacterium leprae folP gene results in lowered affinity of dapsone for folP." [PMID:21115799, PMID:15603834, DNAAccession:AVKP01000007.1]
is_a: ARO:3003388 ! dapsone resistant dihydropteroate synthase folP
relationship: confers_resistance_to_drug ARO:3003412 ! dapsone

[Term]
id: ARO:3003390
name: Escherichia coli ompF with mutation conferring resistance to beta-lactam antibiotics
namespace: antibiotic_resistance
def: "The Escherichia coli ompF (oprF) is a nonspecific porin channel involved in the membrane translocation of small hydrophilic molecules, including and especially beta-lactam antibiotics. Mutations in ompF can decrease diffusion of antibiotics across the cellular membrane, thereby decreasing overall susceptibility through absence of porin function." [PMID:10639355]
is_a: ARO:3000265 ! porin OmpF
relationship: confers_resistance_to_drug ARO:0000059 ! cefepime

[Term]
id: ARO:3003392
name: Mycobacterium tuberculosis katG mutations conferring resistance to isoniazid
namespace: antibiotic_resistance
def: "katG is a catalase-peroxidase that catalyzes the activation of isoniazid. Isoniazid inhibits mycolic acid synthesis, which prevents cell wall synthesis in mycobacteria. Mutations in katG results in inability to activate isoniazid. Over 280 different mutations have been documented in PubMed for katG, with mutations to Ser315 being the most prevalent." [PMID:24468786, PMID:26251830, PMID:25093512, PMID:26157154, PMID:16870753, PMID:23744165, PMID:18508939, PMID:19520719, PMID:21330112, PMID:28904673, PMID:8585728, PMID:10645439, PMID:14638486, PMID:26092854, PMID:20211896, PMID:22808802, PMID:7798673, PMID:20054829, PMID:24184004, PMID:24626681]
is_a: ARO:3003416 ! isoniazid resistant katG

[Term]
id: ARO:3003393
name: Mycobacterium tuberculosis inhA mutations conferring resistance to isoniazid
namespace: antibiotic_resistance
def: "inhA is a enoyl-acyl carrier reductase used in lipid metabolism and farry acid biosynthesis. It is inhibited by isoniazid. mutations in the promoter region or multiple copies of the inhA shows marked resistance to isoniazid mediated inhibition of mycolic acid biosynthesis." [PMID:14638486, PMID:7637495, DNAAccession:AVGX01000027.1, PMID:9728546, PMID:23539241, PMID:21300839, PMID:8284673, PMID:22808802, PMID:16870753]
is_a: ARO:3003417 ! antibiotic resistant inhA

[Term]
id: ARO:3003394
name: Mycobacterium tuberculosis pncA mutations conferring resistance to pyrazinamide
namespace: antibiotic_resistance
def: "pncA is a pyrazinamidase/nicotinamidase. It catalyzes the activation of pyrazinamide. Some mutation within pncA are associated with loss of enzyme activity, resulting in pyrazinamide resistance." [PMID:10681313, PMID:11158123, PMID:11083630, PMID:10390238, PMID:25336456, PMID:21300839, PMID:9055989, PMID:11641519, PMID:17596354, PMID:9692180, PMID:9056006, PMID:19234602, PMID:10471589, PMID:17360809, PMID:10390239, PMID:10813147]
is_a: ARO:3003418 ! pyrazinamide resistant pncA
relationship: confers_resistance_to_drug ARO:3003413 ! pyrazinamide

[Term]
id: ARO:3003395
name: Mycobacterium tuberculosis rpsL mutations conferring resistance to Streptomycin
namespace: antibiotic_resistance
def: "Ribosomal protein S12 stabilizes the highly conserved\npseudoknot structure formed by 16S rRNA. Amino acid\nsubstitutions in RpsL affect the higher-order structure of 16S\nrRNA and confer streptomycin resistance by disrupting interactions between 16S rRNA and streptomycin." [PMID:17238915, PMID:22943573, PMID:15305490, PMID:8849220, PMID:7968530, PMID:7934937]
is_a: ARO:3003419 ! antibiotic resistant rpsL
relationship: confers_resistance_to_drug ARO:0000040 ! streptomycin

[Term]
id: ARO:3003396
name: Escherichia coli 16S rRNA (rrsB) mutation conferring resistance to gentamicin C
namespace: antibiotic_resistance
def: "Point mutations in the 3' minor domain of helix 44, in the rrsB 16S rRNA gene of Escherichia coli can confer resistance to gentamicin C" [PMID:11502507]
is_a: ARO:3003666 ! 16s rRNA with mutation conferring resistance to aminoglycoside antibiotics
relationship: confers_resistance_to_drug ARO:0000014 ! gentamicin C

[Term]
id: ARO:3003397
name: Escherichia coli 16S rRNA (rrsB) mutation conferring resistance to G418
namespace: antibiotic_resistance
def: "Point mutations in the 3' minor domain of helix 44, in the rrsB 16S rRNA gene of Escherichia coli can confer resistance to G418" [PMID:11502507]
is_a: ARO:3003666 ! 16s rRNA with mutation conferring resistance to aminoglycoside antibiotics
relationship: confers_resistance_to_drug ARO:3000653 ! G418

[Term]
id: ARO:3003398
name: undecaprenyl pyrophosphate related proteins
namespace: antibiotic_resistance
def: "Undecaprenyl phosphate is a universal lipid carrier of glycan biosynthetic intermediates for carbohydrate polymers that are exported to the bacterial cell envelope. Antibiotics that targets this compound or proteins associated with the production of this compound leads to cell death." [PMID:17660416]
is_a: ARO:3000012 ! protein(s) conferring antibiotic resistance via molecular bypass
is_a: ARO:3003252 ! bacitracin resistance gene
relationship: confers_resistance_to ARO:3000053 ! peptide antibiotic

[Term]
id: ARO:3003399
name: Escherichia coli 16S rRNA (rrsB) mutation conferring resistance to kanamycin A
namespace: antibiotic_resistance
def: "Point mutations in the 3' minor domain of helix 44, in the rrsB 16S rRNA gene of Escherichia coli can confer resistance to kanamycin A" [PMID:11502507]
is_a: ARO:3003666 ! 16s rRNA with mutation conferring resistance to aminoglycoside antibiotics
relationship: confers_resistance_to_drug ARO:0000049 ! kanamycin A

[Term]
id: ARO:3003401
name: sulfone antibiotic
namespace: antibiotic_resistance
def: "A sulfone active against a wide range of bacteria but mainly employed for its actions against mycobacterium laprae. Its mechanism of action  involves inhibition of folic acid synthesis in susceptible organisms." []
is_a: ARO:1000003 ! antibiotic molecule

[Term]
id: ARO:3003402
name: Escherichia coli 16S rRNA (rrsB) mutation conferring resistance to neomycin
namespace: antibiotic_resistance
def: "Point mutations in the 3' minor domain of helix 44, in the rrsB 16S rRNA gene of Escherichia coli can confer resistance to neomycin" [PMID:11502507]
is_a: ARO:3003666 ! 16s rRNA with mutation conferring resistance to aminoglycoside antibiotics
relationship: confers_resistance_to_drug ARO:0000005 ! neomycin

[Term]
id: ARO:3003403
name: Escherichia coli 16S rRNA (rrsB) mutation conferring resistance to paromomycin
namespace: antibiotic_resistance
def: "Point mutations in the 3' minor domain of helix 44, in the rrsB 16S rRNA gene of Escherichia coli can confer resistance to paromomycin" [PMID:11502507]
is_a: ARO:3003666 ! 16s rRNA with mutation conferring resistance to aminoglycoside antibiotics
relationship: confers_resistance_to_drug ARO:3000657 ! paromomycin

[Term]
id: ARO:3003405
name: Escherichia coli 16S rRNA (rrsB) mutation conferring resistance to streptomycin
namespace: antibiotic_resistance
def: "Point mutations in the 5' domain of helix 18, in the rrsB 16S rRNA gene of Escherichia coli can confer resistance to streptomycin" [PMID:3054810]
is_a: ARO:3003666 ! 16s rRNA with mutation conferring resistance to aminoglycoside antibiotics
relationship: confers_resistance_to_drug ARO:0000040 ! streptomycin

[Term]
id: ARO:3003406
name: Escherichia coli 16S rRNA (rrnB) mutation conferring resistance to streptomycin
namespace: antibiotic_resistance
def: "Point mutations in the 5' domain of helix 18, in the rrnB 16S rRNA gene of Escherichia coli can confer resistance to streptomycin" [PMID:16269538]
is_a: ARO:3003666 ! 16s rRNA with mutation conferring resistance to aminoglycoside antibiotics
relationship: confers_resistance_to_drug ARO:0000040 ! streptomycin

[Term]
id: ARO:3003408
name: Escherichia coli 16S rRNA (rrsB) mutation conferring resistance to tobramycin
namespace: antibiotic_resistance
def: "Point mutations in the 3' minor domain of the rrnB 16S rRNA gene of Escherichia coli can confer resistance to tobramycin" [PMID:11502507]
is_a: ARO:3003666 ! 16s rRNA with mutation conferring resistance to aminoglycoside antibiotics
relationship: confers_resistance_to_drug ARO:0000052 ! tobramycin

[Term]
id: ARO:3003410
name: Escherichia coli 16S rRNA (rrsB) mutation conferring resistance to tetracycline
namespace: antibiotic_resistance
def: "Point mutations in the 3' major domain of the rrsB 16S rRNA gene of Escherichia coli can confer resistance to tetracycline" [PMID:9661007]
is_a: ARO:3003669 ! 16S rRNA with mutation conferring resistance to tetracycline derivatives
relationship: confers_resistance_to_drug ARO:0000051 ! tetracycline

[Term]
id: ARO:3003411
name: Escherichia coli 16S rRNA (rrnB) mutation conferring resistance to tetracycline
namespace: antibiotic_resistance
def: "Point mutations in the 3' major domain of the rrnB 16S rRNA gene of Escherichia coli can confer resistance to tetracycline" [PMID:16269538]
is_a: ARO:3003669 ! 16S rRNA with mutation conferring resistance to tetracycline derivatives
relationship: confers_resistance_to_drug ARO:0000051 ! tetracycline

[Term]
id: ARO:3003412
name: dapsone
namespace: antibiotic_resistance
def: "Dapsone is a sulfone in which it inhibits folic acid synthesis, such as the dihydropteroate synthase." []
is_a: ARO:3003401 ! sulfone antibiotic
synonym: "diaminodiphenyl sulfone" EXACT []
xref: PubChem:2955

[Term]
id: ARO:3003413
name: pyrazinamide
namespace: antibiotic_resistance
def: "Pyrazinamide is an Antimycobacterial. It is highly specific and active only against Mycobacterium tuberculosis. This compound is a prodrug and needs to be activated inside the cell. It interferes with the bacterium's ability to synthesize new fatty acids, causing cell death." []
is_a: ARO:3000003 ! antibiotic without defined classification
xref: PubChem:1046

[Term]
id: ARO:3003414
name: LFF571
namespace: antibiotic_resistance
def: "LFF571 is a novel semi-synthetic thiopeptide antibiotic derived from GE2270. It has been shown to possess potent in vitro and in vivo activity against Gram-positive bacteria. It is hypothesized that it a translation inhibitor leading to cell death." [PMID:22644023]
is_a: ARO:3001309 ! cyclic thiazolyl peptide elfamycin

[Term]
id: ARO:3003415
name: sulfonamide resistant dihydropteroate synthase folP
namespace: antibiotic_resistance
def: "Point mutations in dihydropteroate synthase folP prevent sulfonamide antibiotics from inhibiting its role in folate synthesis, thus conferring sulfonamide resistance" []
is_a: ARO:3000226 ! antibiotic resistant folP
is_a: ARO:3000558 ! sulfonamide resistant dihydropteroate synthase
relationship: confers_resistance_to ARO:3000282 ! sulfonamide antibiotic

[Term]
id: ARO:3003416
name: isoniazid resistant katG
namespace: antibiotic_resistance
def: "Bifunctional enzyme with both catalase and broad-spectrum peroxidase activity. It is a catalase-peroxidases that catalyzes the activation of isoniazid. Mutations that arises within this protein cause changes that results in the inability for katG to activate antibiotics, conferring resistance" []
is_a: ARO:3003432 ! determinant of isoniazid resistance
is_a: ARO:3004266 ! antibiotic resistant katG
relationship: confers_resistance_to ARO:3000520 ! isoniazid
synonym: "catalase-peroxidases" EXACT []

[Term]
id: ARO:3003417
name: antibiotic resistant inhA
namespace: antibiotic_resistance
def: "inhA is a enoyl-acyl carrier reductase used in lipid metabolism and fatty acid biosynthesis. It is inhibited by isoniazid. Mutations in the promoter region or multiple copies of the inhA shows marked resistance to isoniazid mediated inhibition of mycolic acid biosynthesis." [PMID:8284673]
is_a: ARO:0000031 ! antibiotic resistant gene variant or mutant
is_a: ARO:3003432 ! determinant of isoniazid resistance
is_a: ARO:3003696 ! determinant of triclosan resistance
relationship: confers_resistance_to ARO:3000520 ! isoniazid
relationship: derives_from ARO:3003426 ! antibiotic sensitive inhA
synonym: "enoyl-acyl carrier reductase" EXACT []

[Term]
id: ARO:3003418
name: pyrazinamide resistant pncA
namespace: antibiotic_resistance
def: "pncA is a pyrazinamidase/nicotinamidase. It catalyzes the activation of pyrazinamide to pyrazinoic acid. Mutations arise within the pncA gene that caused the loss of pyrazinamidase activity is the major mechanism of antibiotic resistance" [PMID:9055989]
is_a: ARO:3003433 ! determinant of pyrazinamide resistance
is_a: ARO:3004267 ! antibiotic resistant pncA
relationship: confers_resistance_to ARO:3003413 ! pyrazinamide
synonym: "nicotinamidase" EXACT []

[Term]
id: ARO:3003419
name: antibiotic resistant rpsL
namespace: antibiotic_resistance
def: "Ribosomal protein S12 stabilizes the highly conserved pseudoknot structure formed by 16S rRNA. Amino acid substitutions in RpsL affect the higher-order structure of 16S rRNA and confer antibiotic resistance" []
is_a: ARO:0000031 ! antibiotic resistant gene variant or mutant
is_a: ARO:3000104 ! determinant of aminoglycoside resistance
relationship: confers_resistance_to ARO:0000016 ! aminoglycoside antibiotic
relationship: derives_from ARO:3003431 ! antibiotic sensitive Ribosomal protein S12 (rpsL)
synonym: "Ribosomal protein S12" EXACT []

[Term]
id: ARO:3003420
name: antibiotic resistant pgsA
namespace: antibiotic_resistance
def: "pgsA or phosphatidylglycerophosphate synthetase is an integral membrane protein involved in phospholipid biosynthesis. It is a CDP-diacylglycerol-glycerol-3-phosphate 3-phosphatidyltransferase." []
is_a: ARO:0000031 ! antibiotic resistant gene variant or mutant
relationship: derives_from ARO:3003281 ! antibiotic sensitive pgsA
synonym: "phosphatidylglycerophosphate synthetase" EXACT []

[Term]
id: ARO:3003421
name: antibiotic resistant mprF
namespace: antibiotic_resistance
def: "Catalyzes the transfer of a lysyl group from L-lysyl-tRNA(Lys) to membrane-bound phosphatidylglycerol (PG), which produces lysylphosphatidylglycerol (LPG), a major component of the bacterial membrane with a positive net charge. LPG synthesis contributes to bacterial virulence as it is involved in the resistance mechanism against cationic antimicrobial peptides (CAMP) produces by the host's immune system (defensins, cathelicidins) and by the competing microorganisms (bacteriocins)" []
is_a: ARO:3003580 ! gene altering cell wall charge
synonym: "Phosphatidylglycerol lysyltransferase" EXACT []

[Term]
id: ARO:3003422
name: antibiotic resistant arabinosyltransferase
namespace: antibiotic_resistance
def: "Arabinosyl transferases allow for the polymerization of arabinose to form arabinan. Arabanan is required for formation of mycobacterial cell walls" []
is_a: ARO:0000031 ! antibiotic resistant gene variant or mutant
relationship: derives_from ARO:3000725 ! antibiotic sensitive arabinosyltransferase

[Term]
id: ARO:3003425
name: antibiotic resistant dihydrofolate reductase
namespace: antibiotic_resistance
def: "Key enzyme in folate metabolism. Catalyzes an essential reaction for de novo glycine and purine synthesis, and for DNA precursor synthesis" []
is_a: ARO:3000381 ! antibiotic target replacement protein

[Term]
id: ARO:3003426
name: antibiotic sensitive inhA
namespace: antibiotic_resistance
def: "inhA is a enoyl-acyl carrier reductase used in lipid metabolism and fatty acid biosynthesis." []
is_a: ARO:3000872 ! antibiotic sensitive enoyl-acyl carrier reductase
relationship: targeted_by_drug ARO:3000520 ! isoniazid

[Term]
id: ARO:3003428
name: porin proteins permeable to antibiotics
namespace: antibiotic_resistance
def: "Porin proteins permeable to antibiotics." []
is_a: ARO:3000708 ! antibiotic target

[Term]
id: ARO:3003429
name: antibiotic sensitive beta-prime subunit of RNA polymerase (rpoC)
namespace: antibiotic_resistance
def: "RNA polymerase is a multisubunit enzyme that is necessary for transcription. The beta-prime subunit of RNA polymerase forms the active center of the enzyme and template/transcript binding sites. This enzyme can be inactivated by antibiotics leading to cell death." []
is_a: ARO:3000712 ! nucleic acid synthesis machinery targeted by antibiotic

[Term]
id: ARO:3003430
name: fluoroquinolone sensitive parE
namespace: antibiotic_resistance
def: "ParE is a subunit of topoisomerase IV, necessary for cell survival. Point mutations in ParE prevent fluoroquinolones from inhibiting DNA synthesis, thus conferring resistance." []
is_a: ARO:3003259 ! antibiotic sensitive DNA topoisomerase subunit parE

[Term]
id: ARO:3003431
name: antibiotic sensitive Ribosomal protein S12 (rpsL)
namespace: antibiotic_resistance
def: "Ribosomal protein S12 stabilizes the highly conserved pseudoknot structure formed by 16S rRNA. It is targeted and inhibited by streptomycin" []
is_a: ARO:3000711 ! protein synthesis machinery targeted by antibiotic
relationship: targeted_by ARO:0000016 ! aminoglycoside antibiotic
relationship: targeted_by_drug ARO:0000040 ! streptomycin

[Term]
id: ARO:3003432
name: determinant of isoniazid resistance
namespace: antibiotic_resistance
def: "Enzymes, other proteins or other gene products shown clinically to confer resistance to the antibiotic drug, isoniazid." []
is_a: ARO:3000000 ! determinant of antibiotic resistance
relationship: confers_resistance_to ARO:3000520 ! isoniazid

[Term]
id: ARO:3003433
name: determinant of pyrazinamide resistance
namespace: antibiotic_resistance
def: "Enzymes, other proteins or other gene products shown clinically to confer resistance to the antibiotic drug pyrazinamide." []
is_a: ARO:3000000 ! determinant of antibiotic resistance
relationship: confers_resistance_to_drug ARO:3003413 ! pyrazinamide

[Term]
id: ARO:3003436
name: Mycobacterium tuberculosis 16S rRNA mutation conferring resistance to kanamycin
namespace: antibiotic_resistance
def: "Point mutations in the 3' domain of 16S rRNA of Mycobacterium tuberculosis can confer resistance to kanamycin." [PMID:9574680, PMID:9244267]
is_a: ARO:3003666 ! 16s rRNA with mutation conferring resistance to aminoglycoside antibiotics
relationship: confers_resistance_to_drug ARO:0000049 ! kanamycin A

[Term]
id: ARO:3003437
name: Mycobacterium tuberculosis 16S rRNA mutation conferring resistance to viomycin
namespace: antibiotic_resistance
def: "Peptide antibiotics inhibit protein synthesis. Resistance to viomycin can be caused by an altered RNA molecule in the 16S ribosomal subunit." [PMID:9244267]
is_a: ARO:3003667 ! 16s rRNA with mutation conferring resistance to peptide antibiotics
relationship: confers_resistance_to_drug ARO:0000018 ! viomycin

[Term]
id: ARO:3003438
name: Enterococcus faecium EF-Tu mutants conferring resistance to GE2270A
namespace: antibiotic_resistance
def: "Sequence variants of Enterococcus faecium elongation factor Tu that confer resistance to GE2270A" [PMID:7989561]
is_a: ARO:3003875 ! Enterococcus faecium EF-Tu mutants conferring resistance to elfamycin
relationship: confers_resistance_to_drug ARO:3001237 ! GE2270A
relationship: derives_from ARO:3000731 ! elongation factor Tu

[Term]
id: ARO:3003439
name: antibiotic sensitive RNA polymerase switch region
namespace: antibiotic_resistance
def: "The switch region is a structural element that mediates conformational changes and contacts required for RNAP to load DNA into the RNAP active-center cleft during transcription initiation. The switch region is located at the base of the RNAP clamp and serves as the hinge that mediates opening of the RNAP clamp to load DNA into the RNAP active-center cleft and mediates closing of the RNAP clamp to retain DNA in the RNAP active-center cleft." [PMID:21862392]
is_a: ARO:3000712 ! nucleic acid synthesis machinery targeted by antibiotic
relationship: targeted_by ARO:3001318 ! macrocyclic antibiotic
relationship: targeted_by_drug ARO:3001319 ! fidaxomicin

[Term]
id: ARO:3003440
name: mecB
namespace: antibiotic_resistance
def: "A foreign PBP2 acquired by lateral gene transfer that able to perform peptidoglycan synthesis in the presence of beta-lactams." [PMID:24302651]
is_a: ARO:3001208 ! methicillin resistant PBP2
synonym: "PBP2B" EXACT []

[Term]
id: ARO:3003441
name: cfrA
namespace: antibiotic_resistance
def: "CfrA is a chloramphenicol-florfenicol resistance gene and methyltransferase enzyme. Methylation of position 8 of A2503 in 23S rRNA confers resistance to chloramphenicol antibiotics. Additional Oxazolidinone resistance mediated by the cfr gene in a human isolated was first reported from Colombia in linezolid- and methicillin-resistant staphylocci. Described by Arias et al. 2008." [PMID:15700955, PMID:18174304, PMID:17145796]
is_a: ARO:3000202 ! Cfr 23S ribosomal RNA methyltransferase
relationship: confers_resistance_to_drug ARO:0000046 ! lincomycin
relationship: confers_resistance_to_drug ARO:0000066 ! clindamycin
relationship: confers_resistance_to_drug ARO:3000382 ! azidamfenicol
relationship: confers_resistance_to_drug ARO:3000385 ! chloramphenicol
relationship: confers_resistance_to_drug ARO:3000456 ! thiamphenicol
relationship: confers_resistance_to_drug ARO:3000669 ! pristinamycin IIA
relationship: confers_resistance_to_drug ARO:3000671 ! tiamulin
relationship: confers_resistance_to_drug ARO:3000672 ! madumycin II
relationship: confers_resistance_to_drug ARO:3000673 ! griseoviridin
relationship: confers_resistance_to_drug ARO:3000674 ! dalfopristin

[Term]
id: ARO:3003443
name: Antibiotic resistant tlyA
namespace: antibiotic_resistance
def: "tlyA encodes for hemolysin. It Catalyzes the 2'-O-methylation at nucleotides C1409 in 16S rRNA and C1920 in 23S rRNA. Mutation that arise within this gene reduces the binding affinity of aminoglycosides to rRNA" [PMID:15673735]
is_a: ARO:0000031 ! antibiotic resistant gene variant or mutant
is_a: ARO:3000857 ! 16S ribosomal RNA methyltransferase
relationship: confers_resistance_to ARO:0000016 ! aminoglycoside antibiotic
relationship: derives_from ARO:3003476 ! antibiotic sensitive tlyA

[Term]
id: ARO:3003445
name: Mycobacterium tuberculosis tlyA mutations conferring resistance to aminoglycosides
namespace: antibiotic_resistance
def: "Specific mutations that arise in Mycobacterium tuberculosis tlyA resulting in aminoglycosides resistance" [PMID:15673735]
is_a: ARO:3003443 ! Antibiotic resistant tlyA
relationship: confers_resistance_to_drug ARO:0000040 ! streptomycin

[Term]
id: ARO:3003446
name: Antibiotic resistant iniA
namespace: antibiotic_resistance
def: "iniA, an isoniazid-induced protein, is part of the iniBAC operon that participates in the development of tolerance to both isoniazid and ethambutol. May function through a MDR-pump like mechanism, although it does not appear to directly transport isoniazid from the cell" [PMID:15752203]
is_a: ARO:0000031 ! antibiotic resistant gene variant or mutant
is_a: ARO:3000748 ! subunit of efflux pump conferring antibiotic resistance

[Term]
id: ARO:3003447
name: Ethambutol resistant iniA
namespace: antibiotic_resistance
def: "Mutations that occurs on the iniA genes resulting in the resistance to ethambutol" []
is_a: ARO:3003446 ! Antibiotic resistant iniA
is_a: ARO:3003532 ! determinant of resistance to polyamine antibiotics
relationship: confers_resistance_to ARO:3000527 ! polyamine antibiotic
relationship: confers_resistance_to_drug ARO:3000497 ! ethambutol

[Term]
id: ARO:3003448
name: Mycobacterium tuberculosis iniA mutant conferring resistance to Ethambutol
namespace: antibiotic_resistance
def: "Specific mutations in Mycobacterium tuberculosis iniA resulting in resistance to ethambutol" [PMID:10639358, PMID:12654653]
is_a: ARO:3003447 ! Ethambutol resistant iniA

[Term]
id: ARO:3003449
name: Antibiotic resistant iniC
namespace: antibiotic_resistance
def: "iniC, an isoniazid-induced protein, is part of the iniBAC operon that participates in the development of tolerance to both isoniazid and ethambutol. May function through a MDR-pump like mechanism, although it does not appear to directly transport isoniazid from the cell" [PMID:15752203]
is_a: ARO:0000031 ! antibiotic resistant gene variant or mutant
is_a: ARO:3000748 ! subunit of efflux pump conferring antibiotic resistance

[Term]
id: ARO:3003450
name: Ethambutol resistant iniC
namespace: antibiotic_resistance
def: "Mutations that occurs on the iniC genes resulting in the resistance to ethambutol" []
is_a: ARO:3003449 ! Antibiotic resistant iniC
is_a: ARO:3003532 ! determinant of resistance to polyamine antibiotics
relationship: confers_resistance_to ARO:3000527 ! polyamine antibiotic
relationship: confers_resistance_to_drug ARO:3000497 ! ethambutol

[Term]
id: ARO:3003451
name: Mycobacterium tuberculosis iniC mutant conferring resistance to ethambutol
namespace: antibiotic_resistance
def: "Specific mutations that occurs on Mycobacterium tuberculosis iniC causing it to be ethambutol resistant." [PMID:12654653, PMID:10639358, DNAAccession:AVJG01000036.1]
is_a: ARO:3003450 ! Ethambutol resistant iniC

[Term]
id: ARO:3003452
name: ethambutol resistant embA
namespace: antibiotic_resistance
def: "Mutations that occurs on the embA genes resulting in the resistance to ethambutol" []
is_a: ARO:3002876 ! ethambutol resistant arabinosyltransferase
relationship: derives_from ARO:3000764 ! antibiotic sensitive embA

[Term]
id: ARO:3003453
name: Mycobacterium tuberculosis embA mutant conferring resistance to ethambutol
namespace: antibiotic_resistance
def: "Specific mutations that occurs on Mycobacterium tuberculosis embA leading to the lowered affinity of ethambutol to embA" [PMID:10639358]
is_a: ARO:3003452 ! ethambutol resistant embA

[Term]
id: ARO:3003454
name: ethambutol resistant embR
namespace: antibiotic_resistance
def: "Mutations that occurs on the embR genes resulting in the resistance to ethambutol" []
is_a: ARO:3002876 ! ethambutol resistant arabinosyltransferase
relationship: derives_from ARO:3003473 ! antibiotic sensitive embR

[Term]
id: ARO:3003455
name: Mycobacterium tuberculosis embR mutant conferring resistance to ethambutol
namespace: antibiotic_resistance
def: "Point mutation in the M.tuberculosis embR results in increased resistance to ethambutol" [PMID:10639358]
is_a: ARO:3003454 ! ethambutol resistant embR

[Term]
id: ARO:3003456
name: antibiotic resistant ethA
namespace: antibiotic_resistance
def: "Monooxygenase able to convert a wide range of ketones to the corresponding esters or lactones via a Baeyer-Villiger oxidation reaction. It is responsible for the activation of several thiocarbamide-containing pro-drugs into cytotoxic species" [PMID:10869356]
is_a: ARO:0000031 ! antibiotic resistant gene variant or mutant
relationship: derives_from ARO:3003475 ! antibiotic sensitive ethA
synonym: "FAD-containing monooxygenase" EXACT []

[Term]
id: ARO:3003457
name: ethionamide resistant ethA
namespace: antibiotic_resistance
def: "Mutations that occurs on the ethA genes resulting in the inability to catalyzes the oxidation of ethionamide (ETH) to the corresponding sulfoxide (the active drug)" []
is_a: ARO:3003456 ! antibiotic resistant ethA
is_a: ARO:3004071 ! determinant of ethionamide resistance
relationship: confers_resistance_to ARO:3003474 ! ethionamide

[Term]
id: ARO:3003458
name: Mycobacterium tuberculosis ethA with mutation conferring resistance to ethionamide
namespace: antibiotic_resistance
def: "Specific mutations that occurs on Mycobacterium tuberculosis ethA causing it to be ethionamide resistant" [PMID:10944230, PMID:28993337, PMID:14638486]
is_a: ARO:3003457 ! ethionamide resistant ethA
relationship: confers_resistance_to_drug ARO:3003474 ! ethionamide

[Term]
id: ARO:3003459
name: Mycobacterium tuberculosis gyrB mutant conferring resistance to fluoroquinolone
namespace: antibiotic_resistance
def: "Point mutation in Mycobacterium tuberculosis gyrB resulting in fluoroquinolone resistance" [PMID:16377674, PMID:22761889]
is_a: ARO:3000864 ! fluoroquinolone resistant gyrB
relationship: confers_resistance_to_drug ARO:0000023 ! enoxacin
relationship: confers_resistance_to_drug ARO:0000071 ! levofloxacin
relationship: confers_resistance_to_drug ARO:0000074 ! moxifloxacin
relationship: confers_resistance_to_drug ARO:3000659 ! gatifloxacin
relationship: confers_resistance_to_drug ARO:3000660 ! lomefloxacin
relationship: confers_resistance_to_drug ARO:3000661 ! nalidixic acid
relationship: confers_resistance_to_drug ARO:3000662 ! norfloxacin
relationship: confers_resistance_to_drug ARO:3000663 ! ofloxacin
relationship: confers_resistance_to_drug ARO:3000664 ! trovafloxacin
relationship: confers_resistance_to_drug ARO:3000665 ! grepafloxacin
relationship: confers_resistance_to_drug ARO:3000666 ! sparfloxacin
relationship: confers_resistance_to_drug ARO:3000762 ! pefloxacin

[Term]
id: ARO:3003460
name: antibiotic resistant ndh
namespace: antibiotic_resistance
def: "ndh is a NADH oxidase. It participates in antibiotic resistance by diminishing NADH oxidation and consequently causes an increase in NADH concentration and depletion of NAD+. This alteration of the NADH/NAD+ ratio prevents the peroxidation reactions required for the activation of INH, as well as the displacement of the NADH-isonicotinic acyl complex from InhA enzyme binding site." [PMID:17294000]
is_a: ARO:0000031 ! antibiotic resistant gene variant or mutant
is_a: ARO:3003432 ! determinant of isoniazid resistance
relationship: confers_resistance_to ARO:3000520 ! isoniazid

[Term]
id: ARO:3003461
name: Mycobacterium tuberculosis ndh with mutation conferring resistance to isoniazid
namespace: antibiotic_resistance
def: "Point mutations in the Mycobacterium tuberculosis ndh gene shown clinically to confer resistance to isoniazid." [PMID:24855126, PMID:26311839, PMID:26104204, PMID:26369965, PMID:17294000]
is_a: ARO:3003460 ! antibiotic resistant ndh
relationship: confers_resistance_to_drug ARO:3000520 ! isoniazid

[Term]
id: ARO:3003462
name: antibiotic resistant kasA
namespace: antibiotic_resistance
def: "kasA is a  ketoacyl acyl carrier protein synthase that catalyzes the condensation reaction of fatty acid synthesis by the addition to an acyl acceptor of two carbons from malonyl-ACP. It is involved in elongation of fatty acids intermediate in the biosynthetic pathway of mycolic acids." [PMID:10428945]
is_a: ARO:0000031 ! antibiotic resistant gene variant or mutant
is_a: ARO:3003432 ! determinant of isoniazid resistance
relationship: confers_resistance_to ARO:3000520 ! isoniazid
relationship: derives_from ARO:3003478 ! antibiotic sensitive kasA

[Term]
id: ARO:3003463
name: Mycobacterium tuberculosis kasA mutant conferring resistance to isoniazid
namespace: antibiotic_resistance
def: "Specific mutations on the Mycobacterium tuberculosis kasA gene resulting in lowered affinity of isoniazid, resulting in resistance" [PMID:9616124, PMID:10428945]
is_a: ARO:3003462 ! antibiotic resistant kasA
relationship: confers_resistance_to_drug ARO:3000520 ! isoniazid

[Term]
id: ARO:3003464
name: rifamycin-resistant arabinosyltransferase
namespace: antibiotic_resistance
def: "Arabinosyl transferases allow for the polymerization of arabinose to form arabinan. Arabanan is required for formation of mycobacterial cell walls and arabinosyltransferases are targets of the drug ethambutol. Mutations in these genes can confer resistance to rifampicin." [PMID:17846128]
is_a: ARO:3000383 ! determinant of rifamycin resistance
is_a: ARO:3003422 ! antibiotic resistant arabinosyltransferase
relationship: confers_resistance_to ARO:3000157 ! rifamycin antibiotic
relationship: derives_from ARO:3000725 ! antibiotic sensitive arabinosyltransferase

[Term]
id: ARO:3003465
name: Mycobacterium tuberculosis embB with mutation conferring resistance to rifampicin
namespace: antibiotic_resistance
def: "Specific mutations that occurs on Mycobacterium tuberculosis embB causing it to be rifampicin resistant" [PMID:17846128]
is_a: ARO:3003464 ! rifamycin-resistant arabinosyltransferase
relationship: confers_resistance_to_drug ARO:3000169 ! rifampin

[Term]
id: ARO:3003466
name: antibiotic resistant gidB
namespace: antibiotic_resistance
def: "GidB is a m7G methyltransferase specific for 16S rRNA. Mutations within the gidB gene causes changes in the structure or 16s rRNA, leading to resistance to aminoglycosides" []
is_a: ARO:0000031 ! antibiotic resistant gene variant or mutant
is_a: ARO:3000857 ! 16S ribosomal RNA methyltransferase
relationship: confers_resistance_to ARO:0000016 ! aminoglycoside antibiotic
relationship: derives_from ARO:3003477 ! antibiotic sensitive gidB

[Term]
id: ARO:3003470
name: Mycobacterium tuberculosis gidB mutation conferring resistance to streptomycin
namespace: antibiotic_resistance
def: "Specific mutations that occurs on Mycobacterium tuberculosis gidB causing it to be streptomycin resistant" [PMID:18541729, PMID:17238915, PMID:21593257, PMID:21444711]
is_a: ARO:3003466 ! antibiotic resistant gidB
relationship: confers_resistance_to_drug ARO:0000040 ! streptomycin

[Term]
id: ARO:3003473
name: antibiotic sensitive embR
namespace: antibiotic_resistance
def: "wildtype embR sensitive to antibiotics. It is an arabinosyltransferase involved in lipoarabinomannan synthesis." []
is_a: ARO:3000725 ! antibiotic sensitive arabinosyltransferase
relationship: targeted_by_drug ARO:3000497 ! ethambutol

[Term]
id: ARO:3003474
name: ethionamide
namespace: antibiotic_resistance
def: "ethionamide is a second-line antitubercular agent that inhibits mycolic acid synthesis" []
is_a: ARO:3000003 ! antibiotic without defined classification
xref: PubChem:2761171

[Term]
id: ARO:3003475
name: antibiotic sensitive ethA
namespace: antibiotic_resistance
def: "ethA is a Monooxygenase that is able to convert a wide range of ketones to the corresponding esters or lactones via a Baeyer-Villiger oxidation reaction. Is responsible for the activation of several thiocarbamide-containing pro-drugs into cytotoxic species." []
is_a: ARO:3000716 ! mycolic acid synthesis enzyme targeted by antibiotic
relationship: targeted_by_drug ARO:3003474 ! ethionamide

[Term]
id: ARO:3003476
name: antibiotic sensitive tlyA
namespace: antibiotic_resistance
def: "It Catalyzes the 2'-O-methylation at nucleotides C1409 in 16S rRNA and C1920 in 23S rRNA." []
is_a: ARO:3000712 ! nucleic acid synthesis machinery targeted by antibiotic

[Term]
id: ARO:3003477
name: antibiotic sensitive gidB
namespace: antibiotic_resistance
def: "GidB is a m7G methyltransferase specific for 16S rRNA." [PMID:17238915]
is_a: ARO:3000712 ! nucleic acid synthesis machinery targeted by antibiotic
relationship: targeted_by ARO:0000016 ! aminoglycoside antibiotic

[Term]
id: ARO:3003478
name: antibiotic sensitive kasA
namespace: antibiotic_resistance
def: "kasA is a ketoacyl acyl carrier protein synthase that catalyzes the condensation reaction of fatty acid synthesis by the addition to an acyl acceptor of two carbons from malonyl-ACP. It is involved in elongation of fatty acids intermediate in the biosynthetic pathway of mycolic acids." []
is_a: ARO:3000716 ! mycolic acid synthesis enzyme targeted by antibiotic
is_a: ARO:3000872 ! antibiotic sensitive enoyl-acyl carrier reductase
relationship: targeted_by_drug ARO:3000520 ! isoniazid

[Term]
id: ARO:3003479
name: tetR
namespace: antibiotic_resistance
def: "TetR is the repressor of the tetracycline resistance element; its N-terminal region forms a helix-turn-helix structure and binds DNA. Binding of tetracycline to TetR reduces the repressor affinity for the tetracycline resistance gene (tetA) promoter operator sites. Mutations arise within tetR results in lower affinity for tetracyclin" [PMID:3062183]
is_a: ARO:3000219 ! mutant efflux regulatory protein conferring antibiotic resistance
is_a: ARO:3000451 ! protein(s) and two-component regulatory system modulating antibiotic efflux
relationship: regulates ARO:3000165 ! tet(A)

[Term]
id: ARO:3003480
name: Mycobacterium tuberculosis 16S rRNA mutation conferring resistance to streptomycin
namespace: antibiotic_resistance
def: "Point mutations within the 530 loop of the 16S rRNA of Mycobacterium tuberculosis can result in resistance against streptomycin. These mutations do not directly inhibit the binding of streptomycin, but is hypothesized that they interfere with conformational perturbations that account for streptomycin's action on the ribosome." [PMID:8192448, PMID:7934937, PMID:9244267, PMID:8913445, PMID:18541729]
is_a: ARO:3003666 ! 16s rRNA with mutation conferring resistance to aminoglycoside antibiotics
relationship: confers_resistance_to_drug ARO:0000040 ! streptomycin

[Term]
id: ARO:3003481
name: Mycobacterium tuberculosis 16S rRNA mutation conferring resistance to amikacin
namespace: antibiotic_resistance
def: "Point mutations in the 3' domain of 16S rRNA of Mycobacterium tuberculosis can confer resistance to amikacin." [PMID:9593173]
is_a: ARO:3003666 ! 16s rRNA with mutation conferring resistance to aminoglycoside antibiotics
relationship: confers_resistance_to_drug ARO:0000013 ! amikacin

[Term]
id: ARO:3003485
name: Chlamydophila psittaci 16S rRNA mutation conferring resistance to spectinomycin
namespace: antibiotic_resistance
def: "Point mutation in the 16S rRNA helix 34 region of Chlamydophila psittaci can confer resistance against spectinomycin" [PMID:15980362]
is_a: ARO:3003666 ! 16s rRNA with mutation conferring resistance to aminoglycoside antibiotics
relationship: confers_resistance_to_drug ARO:0000039 ! spectinomycin

[Term]
id: ARO:3003493
name: Pasteurella multocida 16S rRNA mutation conferring resistance to spectinomycin
namespace: antibiotic_resistance
def: "Point mutations in the helix 34 region of 16S rRNA of Pasteurella multocida can confer resistance to spectinomycin" [PMID:17371823]
is_a: ARO:3003666 ! 16s rRNA with mutation conferring resistance to aminoglycoside antibiotics
relationship: confers_resistance_to_drug ARO:0000039 ! spectinomycin

[Term]
id: ARO:3003495
name: Neisseria gonorrhoeae 16S rRNA mutation conferring resistance to spectinomycin
namespace: antibiotic_resistance
def: "Point mutations in the helix 34 region of 16S rRNA of Neisseria gonorrhoeae can confer resistance against spectinomycin" [PMID:10770780]
is_a: ARO:3003666 ! 16s rRNA with mutation conferring resistance to aminoglycoside antibiotics
relationship: confers_resistance_to_drug ARO:0000039 ! spectinomycin

[Term]
id: ARO:3003497
name: Neisseria meningitidis 16S rRNA mutation conferring resistance to spectinomycin
namespace: antibiotic_resistance
def: "Point mutations in the 16S rRNA of Neisseria meningitidis can confer resistance to spectinomycin" [PMID:10770780]
is_a: ARO:3003666 ! 16s rRNA with mutation conferring resistance to aminoglycoside antibiotics
relationship: confers_resistance_to_drug ARO:0000039 ! spectinomycin

[Term]
id: ARO:3003499
name: Propionibacterium acnes 16S rRNA mutation conferring resistance to tetracycline
namespace: antibiotic_resistance
def: "Tetracycline binds tightly to the helix 34 domain in 16S rRNA, where it interferes sterically with the binding of aminoacyl-tRNA to the ribosome A site to block protein synthesis. Mutations in the nucleotide sequence in this domain for Propionibacterium acnes can result in resistance against tetracycline." [PMID:9661007]
is_a: ARO:3003669 ! 16S rRNA with mutation conferring resistance to tetracycline derivatives
relationship: confers_resistance_to_drug ARO:0000051 ! tetracycline

[Term]
id: ARO:3003502
name: Borrelia burgdorferi 16S rRNA mutation conferring resistance to spectinomycin
namespace: antibiotic_resistance
def: "Point mutations in the 3' major domain of the 16S rRNA gene of Borrelia burgdorferi can confer resistance to spectinomycin" [PMID:16436695]
is_a: ARO:3003666 ! 16s rRNA with mutation conferring resistance to aminoglycoside antibiotics
relationship: confers_resistance_to_drug ARO:0000039 ! spectinomycin

[Term]
id: ARO:3003503
name: Borrelia burgdorferi 16S rRNA mutation conferring resistance to kanamycin
namespace: antibiotic_resistance
def: "Point mutations in the 3' minor domain of the 16S rRNA gene of Borrelia burgdorferi can confer resistance to kanamycin" [PMID:16436695]
is_a: ARO:3003666 ! 16s rRNA with mutation conferring resistance to aminoglycoside antibiotics
relationship: confers_resistance_to_drug ARO:0000049 ! kanamycin A

[Term]
id: ARO:3003504
name: Borrelia burgdorferi 16S rRNA mutation conferring resistance to gentamicin
namespace: antibiotic_resistance
def: "Point mutations in the 3' minor domain of the 16S rRNA gene of Borrelia burgdorferi can confer resistance to gentamicin" [PMID:16436695]
is_a: ARO:3003666 ! 16s rRNA with mutation conferring resistance to aminoglycoside antibiotics
relationship: confers_resistance_to_drug ARO:0000014 ! gentamicin C

[Term]
id: ARO:3003510
name: Helicobacter pylori 16S rRNA mutation conferring resistance to tetracycline
namespace: antibiotic_resistance
def: "Tetracycline binds tightly to the helix 34 domain in 16S rRNA, where it interferes sterically with the binding of aminoacyl-tRNA to the ribosome A site to block protein synthesis. Mutations in the nucleotide sequence in this domain of Helicobacter pylori can result in resistance against tetracycline." [PMID:11914344, PMID:12435699]
is_a: ARO:3003669 ! 16S rRNA with mutation conferring resistance to tetracycline derivatives
relationship: confers_resistance_to_drug ARO:0000051 ! tetracycline

[Term]
id: ARO:3003511
name: Escherichia coli soxS with mutation conferring antibiotic resistance
namespace: antibiotic_resistance
def: "SoxS is a global regulator that up-regulates the expression of AcrAB efflux genes. It also reduces OmpF expression to decrease cell membrane permeability." [PMID:25921515]
is_a: ARO:3000837 ! soxS

[Term]
id: ARO:3003512
name: Salmonella enterica 16S rRNA (rrsD) mutation conferring resistance to spectinomycin
namespace: antibiotic_resistance
def: "Point mutations in the helix 34 region of the rrsD 16S rRNA gene of Salmonella enterica serovar Typhimurium can confer resistance to spectinomycin" [PMID:12402084]
is_a: ARO:3003666 ! 16s rRNA with mutation conferring resistance to aminoglycoside antibiotics
relationship: confers_resistance_to_drug ARO:0000039 ! spectinomycin

[Term]
id: ARO:3003514
name: Mycobacterium chelonae 16S rRNA mutation conferring resistance to amikacin
namespace: antibiotic_resistance
def: "Point mutations in the 16S rRNA of Mycobacterium chelonae can cause resistance to amikacin." [PMID:9607835]
is_a: ARO:3003666 ! 16s rRNA with mutation conferring resistance to aminoglycoside antibiotics
relationship: confers_resistance_to_drug ARO:0000013 ! amikacin

[Term]
id: ARO:3003515
name: Mycobacterium chelonae 16S rRNA mutation conferring resistance to kanamycin A
namespace: antibiotic_resistance
def: "Point mutations in the 16S rRNA of Mycobacterium chelonae can cause resistance to kanamycin A." [PMID:9607835]
is_a: ARO:3003666 ! 16s rRNA with mutation conferring resistance to aminoglycoside antibiotics
relationship: confers_resistance_to_drug ARO:0000049 ! kanamycin A

[Term]
id: ARO:3003516
name: Mycobacterium chelonae 16S rRNA mutation conferring resistance to tobramycin
namespace: antibiotic_resistance
def: "Point mutations in the 16S rRNA of Mycobacterium chelonae can cause resistance to tobramycin." [PMID:9607835]
is_a: ARO:3003666 ! 16s rRNA with mutation conferring resistance to aminoglycoside antibiotics
relationship: confers_resistance_to_drug ARO:0000052 ! tobramycin

[Term]
id: ARO:3003517
name: Mycobacterium chelonae 16S rRNA mutation conferring resistance to gentamicin C
namespace: antibiotic_resistance
def: "Point mutations in the 16S rRNA of Mycobacterium chelonae can confer resistance to gentamicin C" [PMID:9607835]
is_a: ARO:3003666 ! 16s rRNA with mutation conferring resistance to aminoglycoside antibiotics
relationship: confers_resistance_to_drug ARO:0000014 ! gentamicin C

[Term]
id: ARO:3003518
name: Mycobacterium chelonae 16S rRNA mutation conferring resistance to neomycin
namespace: antibiotic_resistance
def: "Point mutations in the 16S rRNA of Mycobacterium chelonae can cause resistance to neomycin." [PMID:9607835]
is_a: ARO:3003666 ! 16s rRNA with mutation conferring resistance to aminoglycoside antibiotics
relationship: confers_resistance_to_drug ARO:0000005 ! neomycin

[Term]
id: ARO:3003520
name: Antibiotic sensitive Borrelia burgdorferi 16S rRNA
namespace: antibiotic_resistance
def: "Sensitive form of 16s susceptable to antibiotics" []
is_a: ARO:3000755 ! antibiotic sensitive 16S rRNA

[Term]
id: ARO:3003521
name: Antibiotic sensitive Chlamydophila psittaci 16S rRNA
namespace: antibiotic_resistance
def: "Sensitive form of 16s susceptable to antibiotics" []
is_a: ARO:3000755 ! antibiotic sensitive 16S rRNA

[Term]
id: ARO:3003522
name: Antibiotic sensitive Helicobacter pylori 16S rRNA
namespace: antibiotic_resistance
def: "Sensitive form of 16s susceptable to antibiotics" []
is_a: ARO:3000755 ! antibiotic sensitive 16S rRNA

[Term]
id: ARO:3003523
name: Antibiotic sensitive Mycobacterium chelonae 16S rRNA
namespace: antibiotic_resistance
def: "Sensitive form of 16s susceptable to antibiotics" []
is_a: ARO:3000755 ! antibiotic sensitive 16S rRNA

[Term]
id: ARO:3003524
name: Antibiotic sensitive Mycobacterium smegmatis 16S rRNA
namespace: antibiotic_resistance
def: "Sensitive form of 16s susceptable to antibiotics" []
is_a: ARO:3000755 ! antibiotic sensitive 16S rRNA

[Term]
id: ARO:3003525
name: Antibiotic sensitive Neisseria gonorrhoeae 16S rRNA
namespace: antibiotic_resistance
def: "Sensitive form of 16s susceptable to antibiotics" []
is_a: ARO:3000755 ! antibiotic sensitive 16S rRNA

[Term]
id: ARO:3003526
name: Antibiotic sensitive Neisseria meningitidis 16S rRNA
namespace: antibiotic_resistance
def: "Sensitive form of 16s susceptable to antibiotics" []
is_a: ARO:3000755 ! antibiotic sensitive 16S rRNA

[Term]
id: ARO:3003527
name: Antibiotic sensitive Pasteurella multocida 16S rRNA
namespace: antibiotic_resistance
def: "Sensitive form of 16s susceptable to antibiotics" []
is_a: ARO:3000755 ! antibiotic sensitive 16S rRNA

[Term]
id: ARO:3003528
name: Antibiotic sensitive Propionibacterium acnes 16S rRNA
namespace: antibiotic_resistance
def: "Sensitive form of 16s susceptable to antibiotics" []
is_a: ARO:3000755 ! antibiotic sensitive 16S rRNA

[Term]
id: ARO:3003529
name: Antibiotic sensitive Salmonella enterica serovar Typhimurium 16S rRNA
namespace: antibiotic_resistance
def: "Sensitive form of 16s susceptable to antibiotics" []
is_a: ARO:3000755 ! antibiotic sensitive 16S rRNA

[Term]
id: ARO:3003530
name: Antibiotic sensitive Mycobacterium tuberculosis 16S rRNA
namespace: antibiotic_resistance
def: "Sensitive form of 16s susceptable to antibiotics" []
is_a: ARO:3000755 ! antibiotic sensitive 16S rRNA

[Term]
id: ARO:3003532
name: determinant of resistance to polyamine antibiotics
namespace: antibiotic_resistance
def: "Enzymes, other proteins or other gene products shown clinically to confer resistance to polyamine antibiotics." []
is_a: ARO:3000000 ! determinant of antibiotic resistance
relationship: confers_resistance_to ARO:3000527 ! polyamine antibiotic

[Term]
id: ARO:3003539
name: Mycobacterium smegmatis 16S rRNA (rrsA) mutation conferring resistance to hygromycin B
namespace: antibiotic_resistance
def: "Point mutations in the highly conserved helix 44 of the 16S rrsA rRNA gene of Mycobacterium smegmatis can confer resistance to hygromycin B. Resistance against hygromycin B is the result of conformational alterations that distorts a strong hydrogen bond leading to a change in the local geometry of the hygromycin B binding site." [PMID:12709313]
is_a: ARO:3003666 ! 16s rRNA with mutation conferring resistance to aminoglycoside antibiotics
relationship: confers_resistance_to_drug ARO:3000214 ! hygromycin B

[Term]
id: ARO:3003540
name: Mycobacterium smegmatis 16S rRNA (rrsB) mutation conferring resistance to hygromycin B
namespace: antibiotic_resistance
def: "Point mutations in the highly conserved helix 44 of the 16S rrsB rRNA gene of Mycobacterium smegmatis can confer resistance to hygromycin B. Resistance against hygromycin B is the result of conformational alterations that distorts a strong hydrogen bond leading to a change in the local geometry of the hygromycin B binding site." [PMID:12709313]
is_a: ARO:3003666 ! 16s rRNA with mutation conferring resistance to aminoglycoside antibiotics
relationship: confers_resistance_to_drug ARO:3000214 ! hygromycin B

[Term]
id: ARO:3003541
name: Mycobacterium smegmatis 16S rRNA (rrsB) mutation conferring resistance to streptomycin
namespace: antibiotic_resistance
def: "Point mutations in the helix 44 region of the 16S rRNA rrsB gene of Mycobacterium smegmatis can confer resistance to streptomycin" [PMID:11557484]
is_a: ARO:3003666 ! 16s rRNA with mutation conferring resistance to aminoglycoside antibiotics
relationship: confers_resistance_to_drug ARO:0000040 ! streptomycin

[Term]
id: ARO:3003542
name: Mycobacterium smegmatis 16S rRNA (rrsB) mutation conferring resistance to kanamycin A
namespace: antibiotic_resistance
def: "Point mutations in the helix 44 region of the 16S rRNA rrsB gene of Mycobacterium smegmatis can confer resistance to kanamycin A" [PMID:9244267]
is_a: ARO:3003666 ! 16s rRNA with mutation conferring resistance to aminoglycoside antibiotics
relationship: confers_resistance_to_drug ARO:0000049 ! kanamycin A

[Term]
id: ARO:3003543
name: Mycobacterium smegmatis 16S rRNA (rrsA) mutation conferring resistance to kanamycin A
namespace: antibiotic_resistance
def: "Point mutations in the helix 44 region of the 16S rRNA rrsA gene of Mycobacterium smegmastis can confer resistance to kanamycin A" [PMID:9244267]
is_a: ARO:3003666 ! 16s rRNA with mutation conferring resistance to aminoglycoside antibiotics
relationship: confers_resistance_to_drug ARO:0000049 ! kanamycin A

[Term]
id: ARO:3003544
name: Mycobacterium smegmatis 16S rRNA (rrsA) mutation conferring resistance to neomycin
namespace: antibiotic_resistance
def: "Point mutations in the helix 44 region of the 16S rRNA rrsA gene of Mycobacterium smegmatis can confer resistance to neomycin" [PMID:9244267]
is_a: ARO:3003666 ! 16s rRNA with mutation conferring resistance to aminoglycoside antibiotics
relationship: confers_resistance_to_drug ARO:0000005 ! neomycin

[Term]
id: ARO:3003545
name: Mycobacterium smegmatis 16S rRNA (rrsB) mutation conferring resistance to neomycin
namespace: antibiotic_resistance
def: "Point mutations in the helix 44 region of the 16S rRNA rrsB gene of Mycobacterium smegmatis can confer resistance to neomycin" [PMID:9244267]
is_a: ARO:3003666 ! 16s rRNA with mutation conferring resistance to aminoglycoside antibiotics
relationship: confers_resistance_to_drug ARO:0000005 ! neomycin

[Term]
id: ARO:3003546
name: Mycobacterium smegmatis 16S rRNA (rrsA) mutation conferring resistance to viomycin
namespace: antibiotic_resistance
def: "Point mutations in the helix 44 region of the 16S rRNA rrsA gene of Mycobacterium smegmatis can confer resistance to viomycin." [PMID:9244267]
is_a: ARO:3003667 ! 16s rRNA with mutation conferring resistance to peptide antibiotics
relationship: confers_resistance_to_drug ARO:0000018 ! viomycin

[Term]
id: ARO:3003547
name: Mycobacterium smegmatis 16S rRNA (rrsB) mutation conferring resistance to viomycin
namespace: antibiotic_resistance
def: "Point mutations in the helix 44 region of the 16S rRNA rrsB gene of Mycobacterium smegmatis can confer resistance to viomycin." [PMID:9244267]
is_a: ARO:3003667 ! 16s rRNA with mutation conferring resistance to peptide antibiotics
relationship: confers_resistance_to_drug ARO:0000018 ! viomycin

[Term]
id: ARO:3003548
name: mdtN
namespace: antibiotic_resistance
def: "Multidrug resistance efflux pump. Could be involved in resistance to puromycin, acriflavine and tetraphenylarsonium chloride." [PMID:8021163, PMID:11257026, PMID:19429622]
is_a: ARO:3000748 ! subunit of efflux pump conferring antibiotic resistance
relationship: part_of ARO:3004101 ! MdtNOP
synonym: "sdsR" EXACT []
synonym: "yjcR" EXACT []

[Term]
id: ARO:3003549
name: mdtO
namespace: antibiotic_resistance
def: "Multidrug resistance efflux pump. Could be involved in resistance to puromycin, acriflavine and tetraphenylarsonium chloride" [PMID:19429622, PMID:11257026]
is_a: ARO:3000748 ! subunit of efflux pump conferring antibiotic resistance
relationship: part_of ARO:3004101 ! MdtNOP
synonym: "sdsQ" EXACT []
synonym: "yjcQ" EXACT []

[Term]
id: ARO:3003550
name: mdtP
namespace: antibiotic_resistance
def: "Multidrug resistance efflux pump. Could be involved in resistance to puromycin, acriflavine and tetraphenylarsonium chloride" [PMID:11257026, PMID:19429622]
is_a: ARO:3000748 ! subunit of efflux pump conferring antibiotic resistance
relationship: part_of ARO:3004101 ! MdtNOP
synonym: "sdsP" EXACT []
synonym: "yjcP" EXACT []

[Term]
id: ARO:3003551
name: emeA
namespace: antibiotic_resistance
def: "A multidrug efflux pump from Enterococcus faecalis. There exist efflux activity of several antimicrobial agents such as DAPI, Hoechst 33342 and acriflavine. Efflux of DAPI via EmeA was strongly inhibited by reserpine." [PMID:12576692]
is_a: ARO:3000112 ! multidrug and toxic compound extrusion (MATE) transporter
relationship: confers_resistance_to_drug ARO:0000045 ! acriflavine

[Term]
id: ARO:3003552
name: fusB
namespace: antibiotic_resistance
def: "FusB encodes a 2-domain zinc-binding protein that binds the ribosomal translocase EF-G, causing it to dissociate from the ribosome. This action increases the ribosomal turnover rate and confers resistance to fusidic acid." [PMID:16390458, PMID:22308410]
is_a: ARO:3003025 ! fusidic acid inactivation enzyme
relationship: confers_resistance_to_drug ARO:3000759 ! fusidic acid

[Term]
id: ARO:3003553
name: CepS
namespace: antibiotic_resistance
def: "CEPS is a typical class C cephalosporinase found in Aeromonas sobria, first isolated from strain 163a." [PMID:11062187]
is_a: ARO:3004199 ! CepS beta-lactamase

[Term]
id: ARO:3003554
name: tcmA
namespace: antibiotic_resistance
def: "Major facilitator superfamily transporter. Resistance to tetracenomycin C by an active tetracenomycin C efflux system which is probably energized by transmembrane electrochemical gradients." [PMID:1592819]
is_a: ARO:0010002 ! major facilitator superfamily (MFS) antibiotic efflux pump

[Term]
id: ARO:3003555
name: SHW beta-lactamase
namespace: antibiotic_resistance
def: "This family of sublcass B1 beta-lactamases were discovered in species of the Shewanella genus." [PMID:15772146]
is_a: ARO:3000568 ! subclass B1 (metallo-) beta-lactamase
relationship: confers_resistance_to ARO:0000032 ! cephalosporin
relationship: confers_resistance_to ARO:3000008 ! penam

[Term]
id: ARO:3003556
name: SLB-1
namespace: antibiotic_resistance
def: "This enzyme breaks the beta-lactam antibiotic ring open and deactivates the molecule's antibacterial properties." [PMID:15772146]
is_a: ARO:3003555 ! SHW beta-lactamase

[Term]
id: ARO:3003557
name: SFB-1
namespace: antibiotic_resistance
def: "This enzyme breaks the beta-lactam antibiotic ring open and deactivates the molecule's antibacterial properties." [PMID:15772146]
is_a: ARO:3003555 ! SHW beta-lactamase

[Term]
id: ARO:3003558
name: y56 beta-lactamase
namespace: antibiotic_resistance
def: "Class A beta-lactamase found in Yersinia enterocolitica biovar 1A" [PMID:16553870]
is_a: ARO:3004190 ! BlaA beta-lactamase

[Term]
id: ARO:3003559
name: cepA
namespace: antibiotic_resistance
def: "A beta-lactamase found in Bacteroides fragilis producing either low or high levels of the endogenous cephalosporinase activity" [PMID:7517394]
is_a: ARO:3004192 ! cepA beta-lactamase

[Term]
id: ARO:3003561
name: Sed-1
namespace: antibiotic_resistance
def: "Sed-1 is a chromosomal-encoded class A beta-lactamase identified in Citrobacter sedlakii." [PMID:11451687]
is_a: ARO:3004193 ! Sed beta-lactamase

[Term]
id: ARO:3003562
name: blaF
namespace: antibiotic_resistance
def: "Class A beta-lactamase found in Mycobacterium fortuitum" [PMID:8065266]
is_a: ARO:3004233 ! blaF family beta-lactamase
relationship: confers_resistance_to_drug ARO:0000064 ! amoxicillin

[Term]
id: ARO:3003563
name: RCP-1
namespace: antibiotic_resistance
def: "RCP is a class A beta-lactamase found in Rhodopseudomonas capsulata." [PMID:2788410]
is_a: ARO:3004235 ! RCP beta-lactamase

[Term]
id: ARO:3003564
name: EXO-1
namespace: antibiotic_resistance
def: "Class A beta-lactamase found in Streptomyces albus G" [PMID:1540134]
is_a: ARO:3004234 ! EXO beta-lactamase
synonym: "ALBUS" EXACT []

[Term]
id: ARO:3003565
name: R39
namespace: antibiotic_resistance
def: "Class A beta-lactamase found in Actinomadura R39" [PMID:2515104]
is_a: ARO:3004198 ! R39 beta-lactamase

[Term]
id: ARO:3003567
name: magainin A
namespace: antibiotic_resistance
def: "Magainins A are antimicrobial peptides produced by amphibians as part of their innate immune system." [PMID:2285300]
is_a: ARO:3000694 ! magainin
xref: PubChem:16132424

[Term]
id: ARO:3003568
name: magainin B
namespace: antibiotic_resistance
def: "magainin B is is a synthetic analog of magainin 1, an antimicrobial peptide" [PMID:2285300]
is_a: ARO:3000694 ! magainin
xref: PubChem:16131332

[Term]
id: ARO:3003569
name: magainin G
namespace: antibiotic_resistance
def: "magainin G is is a synthetic analog of magainin 1, an antimicrobial peptide. It differs from magainin B by the addition of an beta-alanine at the N terminal" [PMID:2285300]
is_a: ARO:3000694 ! magainin
xref: PubChem:16132425

[Term]
id: ARO:3003570
name: magainin H
namespace: antibiotic_resistance
def: "magainin H is is a synthetic analog of magainin 1, an antimicrobial peptide. It differs from magainin B with the substitution of D-alanine instead of L-alanine." [PMID:2285300]
is_a: ARO:3000694 ! magainin
xref: PubChem:16132431

[Term]
id: ARO:3003571
name: magainin 1
namespace: antibiotic_resistance
def: "Magainin1 is an antimicrobial peptides produced by amphibians as part of their innate immune system. It is derived from the Xenopus laevis." [PMID:3277183]
is_a: ARO:3000694 ! magainin
xref: PubChem:16132169

[Term]
id: ARO:3003572
name: magainin 2
namespace: antibiotic_resistance
def: "Magainin 2 is an antimicrobial peptides produced from Xenopus laevis skin. It induce osmotic lysis of bacteria" [PMID:3277183]
is_a: ARO:3000694 ! magainin
xref: PubChem:16130189

[Term]
id: ARO:3003573
name: LpxA
namespace: antibiotic_resistance
def: "The LpxA gene is widely known to be involved in the biosynthesis of lipid A in Gram-negative bacteria and mutations to this gene may cause resistance to antimicrobial peptides that target the outer membrane" [PMID:20855724, PMID:24189257]
is_a: ARO:3003581 ! Acinetobacter mutant Lpx gene conferring resistance to colistin
relationship: confers_resistance_to_drug ARO:0000067 ! colistin

[Term]
id: ARO:3003574
name: LpxC
namespace: antibiotic_resistance
def: "The LpxC gene is widely known to be involved in the biosynthesis of lipid A in Gram-negative bacteria and mutations to this gene may cause resistance to antimicrobial peptides that target the outer membrane" [PMID:20855724, PMID:24189257]
is_a: ARO:3003581 ! Acinetobacter mutant Lpx gene conferring resistance to colistin
relationship: confers_resistance_to_drug ARO:0000067 ! colistin

[Term]
id: ARO:3003575
name: LpxD
namespace: antibiotic_resistance
def: "The LpxD gene is widely known to be involved in the biosynthesis of lipid A in Gram-negative bacteria and mutations to this gene may cause resistance to antimicrobial peptides that target the outer membrane" [PMID:20855724, PMID:24189257]
is_a: ARO:3003581 ! Acinetobacter mutant Lpx gene conferring resistance to colistin
relationship: confers_resistance_to_drug ARO:0000067 ! colistin

[Term]
id: ARO:3003576
name: eptA
namespace: antibiotic_resistance
def: "PmrC mediates the modification of Lipid A by the addition of 4-amino-4-deoxy-L-arabinose (L-Ara4N) and phosphoethanolamine, resulting in a less negative cell membrane and decreased binding of polymyxin B." [PMID:15205413]
is_a: ARO:3004269 ! pmr phosphoethanolamine transferase
synonym: "PmrC" EXACT []

[Term]
id: ARO:3003577
name: ugd
namespace: antibiotic_resistance
def: "PmrE is required for the synthesis and transfer of 4-amino-4-deoxy-L-arabinose (Ara4N) to Lipid A, which allows gram-negative bacteria to resist the antimicrobial activity of cationic antimicrobial peptides and antibiotics such as polymyxin" [PMID:9570402, PMID:15205413]
is_a: ARO:3004269 ! pmr phosphoethanolamine transferase
synonym: "ECK2023" EXACT []
synonym: "JW2010" EXACT []
synonym: "pagA" EXACT []
synonym: "pmrE" EXACT []
synonym: "udg" EXACT []
synonym: "yefA" EXACT []

[Term]
id: ARO:3003578
name: PmrF
namespace: antibiotic_resistance
def: "PmrF is required for the synthesis and transfer of 4-amino-4-deoxy-L-arabinose (Ara4N) to Lipid A, which allows gram-negative bacteria to resist the antimicrobial activity of cationic antimicrobial peptides and antibiotics such as polymyxin. pmrF corresponds to 1 locus in Pseudomonas aeruginosa PAO1 and 1 locus in Pseudomonas aeruginosa LESB58." [PMID:9570402]
is_a: ARO:3004269 ! pmr phosphoethanolamine transferase
synonym: "arnC" EXACT []

[Term]
id: ARO:3003579
name: basRS
namespace: antibiotic_resistance
def: "BasRS is a two-component regulatory system. BasR is phosphorylated by BasS at high[Fe3+] levels. The BasRS system regulates the expression of pmrE, pmrF and pmrC, leading to antibiotic resistance" [PMID:24412662]
is_a: ARO:3002984 ! determinant of polymyxin resistance
relationship: regulates ARO:3002985 ! arnA
relationship: regulates ARO:3003577 ! ugd
relationship: regulates ARO:3003578 ! PmrF
synonym: "pmrAB" EXACT []

[Term]
id: ARO:3003580
name: gene altering cell wall charge
namespace: antibiotic_resistance
def: "Genes involved in alteration of the cell wall overall charge, leading to antimicrobial resistance due to reduced binding" []
is_a: ARO:3000000 ! determinant of antibiotic resistance
relationship: participates_in ARO:3003588 ! charge alteration conferring antibiotic resistance

[Term]
id: ARO:3003581
name: Acinetobacter mutant Lpx gene conferring resistance to colistin
namespace: antibiotic_resistance
def: "These genes are involved in the biosynthesis of lipid A in Gram-negative bacteria and mutations to this gene may cause resistance to antimicrobial peptides that target the outer membrane. Mutation by absence or insertion of ISAba11 sequence is a known cause of resistance in Acinetobacter baumannii▿." [PMID:24189257, PMID:21402838]
is_a: ARO:0000031 ! antibiotic resistant gene variant or mutant
is_a: ARO:3000012 ! protein(s) conferring antibiotic resistance via molecular bypass
is_a: ARO:3002984 ! determinant of polymyxin resistance
relationship: confers_resistance_to ARO:3000053 ! peptide antibiotic
relationship: confers_resistance_to_drug ARO:0000067 ! colistin

[Term]
id: ARO:3003582
name: basR
namespace: antibiotic_resistance
def: "Response regulator for Lipid A modification genes; two-component system involved in polymyxin resistance that senses high extracellular Fe(2+)" [PMID:25006521]
is_a: ARO:3002984 ! determinant of polymyxin resistance
relationship: part_of ARO:3003579 ! basRS
relationship: regulates ARO:3003576 ! eptA
synonym: "pmrA" EXACT []

[Term]
id: ARO:3003583
name: basS
namespace: antibiotic_resistance
def: "Histidine protein kinase sensor Lipid A modification gene; part of a two-component system involved in polymyxin resistance that senses high extracellular Fe(2+)" [PMID:25006521, PMID:14507375]
is_a: ARO:3002984 ! determinant of polymyxin resistance
relationship: part_of ARO:3003579 ! basRS
synonym: "pmrB" EXACT []

[Term]
id: ARO:3003585
name: Klebsiella mutant PhoP conferring antibiotic resistance to colistin
namespace: antibiotic_resistance
def: "A mutant phoP activates pmrHFIJKLM expression responsible for L-aminoarabinose synthesis and polymyxin resistance, by way of alteration of negative charge" [PMID:25733503]
is_a: ARO:0000031 ! antibiotic resistant gene variant or mutant
is_a: ARO:3000834 ! phoP
is_a: ARO:3003580 ! gene altering cell wall charge
relationship: confers_resistance_to_drug ARO:0000067 ! colistin

[Term]
id: ARO:3003588
name: charge alteration conferring antibiotic resistance
namespace: antibiotic_resistance
def: "The loss or reduction of the net negative charge within the cell wall of gram negative bacteria is a mechanism of resistance for cationic antimicrobials that depend on the negative charge for binding to the surface" []
is_a: ARO:0001001 ! antibiotic target alteration

[Term]
id: ARO:3003589
name: NmcA
namespace: antibiotic_resistance
def: "NmcA is a class A serine beta-lactamase isolated from Enterobacter cloacae." [PMID:8052644]
is_a: ARO:3004195 ! NmcA beta-lactamase
relationship: confers_resistance_to_drug ARO:0000008 ! cefoxitin
relationship: confers_resistance_to_drug ARO:0000058 ! cefazolin
relationship: confers_resistance_to_drug ARO:3000637 ! ampicillin
relationship: confers_resistance_to_drug ARO:3003997 ! amoxicillin-clavulanic acid

[Term]
id: ARO:3003590
name: SHV-190
namespace: antibiotic_resistance
def: "From the Lahey list of beta-lactamases, not yet released." []
is_a: ARO:3000015 ! SHV beta-lactamase

[Term]
id: ARO:3003591
name: SHV-191
namespace: antibiotic_resistance
def: "From the Lahey list of beta-lactamases, not yet released." []
is_a: ARO:3000015 ! SHV beta-lactamase

[Term]
id: ARO:3003592
name: TEM-223
namespace: antibiotic_resistance
def: "From Lahey's list of beta-lactamase, not yet released" []
is_a: ARO:3000014 ! TEM beta-lactamase

[Term]
id: ARO:3003593
name: OXA-437
namespace: antibiotic_resistance
def: "Assigned by Lahey's list of beta-lactamases, no accessions or other information available" []
is_a: ARO:3000017 ! OXA beta-lactamase

[Term]
id: ARO:3003594
name: OXA-438
namespace: antibiotic_resistance
def: "Assigned by Lahey's list of beta-lactamases, no accessions or other information available" []
is_a: ARO:3000017 ! OXA beta-lactamase

[Term]
id: ARO:3003595
name: OXA-439
namespace: antibiotic_resistance
def: "Assigned by Lahey's list of beta-lactamases, no accessions or other information available" []
is_a: ARO:3000017 ! OXA beta-lactamase

[Term]
id: ARO:3003596
name: OXA-440
namespace: antibiotic_resistance
def: "Assigned by Lahey's list of beta-lactamases, no accessions or other information available" []
is_a: ARO:3000017 ! OXA beta-lactamase

[Term]
id: ARO:3003597
name: OXA-441
namespace: antibiotic_resistance
def: "Assigned by Lahey's list of beta-lactamases, no accessions or other information available" []
is_a: ARO:3000017 ! OXA beta-lactamase

[Term]
id: ARO:3003598
name: OXA-442
namespace: antibiotic_resistance
def: "Assigned by Lahey's list of beta-lactamases, no accessions or other information available" []
is_a: ARO:3000017 ! OXA beta-lactamase

[Term]
id: ARO:3003599
name: OXA-443
namespace: antibiotic_resistance
def: "Assigned by Lahey's list of beta-lactamases, no accessions or other information available" []
is_a: ARO:3000017 ! OXA beta-lactamase

[Term]
id: ARO:3003600
name: OXA-444
namespace: antibiotic_resistance
def: "Assigned by Lahey's list of beta-lactamases, no accessions or other information available" []
is_a: ARO:3000017 ! OXA beta-lactamase

[Term]
id: ARO:3003601
name: OXA-445
namespace: antibiotic_resistance
def: "Assigned by Lahey's list of beta-lactamases, no accessions or other information available" []
is_a: ARO:3000017 ! OXA beta-lactamase

[Term]
id: ARO:3003602
name: OXA-446
namespace: antibiotic_resistance
def: "Assigned by Lahey's list of beta-lactamases, no accessions or other information available" []
is_a: ARO:3000017 ! OXA beta-lactamase

[Term]
id: ARO:3003603
name: OXA-447
namespace: antibiotic_resistance
def: "Assigned by Lahey's list of beta-lactamases, no accessions or other information available" []
is_a: ARO:3000017 ! OXA beta-lactamase

[Term]
id: ARO:3003604
name: OXA-448
namespace: antibiotic_resistance
def: "Assigned by Lahey's list of beta-lactamases, no accessions or other information available" []
is_a: ARO:3000017 ! OXA beta-lactamase

[Term]
id: ARO:3003605
name: OXA-449
namespace: antibiotic_resistance
def: "Assigned by Lahey's list of beta-lactamases, no accessions or other information available" []
is_a: ARO:3000017 ! OXA beta-lactamase

[Term]
id: ARO:3003606
name: OXA-450
namespace: antibiotic_resistance
def: "Assigned by Lahey's list of beta-lactamases, no accessions or other information available" []
is_a: ARO:3000017 ! OXA beta-lactamase

[Term]
id: ARO:3003607
name: OXA-451
namespace: antibiotic_resistance
def: "Assigned by Lahey's list of beta-lactamases, no accessions or other information available" []
is_a: ARO:3000017 ! OXA beta-lactamase

[Term]
id: ARO:3003608
name: OXA-452
namespace: antibiotic_resistance
def: "Assigned by Lahey's list of beta-lactamases, no accessions or other information available" []
is_a: ARO:3000017 ! OXA beta-lactamase

[Term]
id: ARO:3003609
name: OXA-453
namespace: antibiotic_resistance
def: "Assigned by Lahey's list of beta-lactamases, no accessions or other information available" []
is_a: ARO:3000017 ! OXA beta-lactamase

[Term]
id: ARO:3003610
name: OXA-454
namespace: antibiotic_resistance
def: "Assigned by Lahey's list of beta-lactamases, no accessions or other information available" []
is_a: ARO:3000017 ! OXA beta-lactamase

[Term]
id: ARO:3003611
name: OXA-455
namespace: antibiotic_resistance
def: "Assigned by Lahey's list of beta-lactamases, no accessions or other information available" []
is_a: ARO:3000017 ! OXA beta-lactamase

[Term]
id: ARO:3003612
name: OXA-456
namespace: antibiotic_resistance
def: "Assigned by Lahey's list of beta-lactamases, no accessions or other information available" []
is_a: ARO:3000017 ! OXA beta-lactamase

[Term]
id: ARO:3003613
name: OXA-457
namespace: antibiotic_resistance
def: "Assigned by Lahey's list of beta-lactamases, no accessions or other information available" []
is_a: ARO:3000017 ! OXA beta-lactamase

[Term]
id: ARO:3003614
name: OXA-458
namespace: antibiotic_resistance
def: "Assigned by Lahey's list of beta-lactamases, no accessions or other information available" []
is_a: ARO:3000017 ! OXA beta-lactamase

[Term]
id: ARO:3003615
name: OXA-459
namespace: antibiotic_resistance
def: "Assigned by Lahey's list of beta-lactamases, no accessions or other information available" []
is_a: ARO:3000017 ! OXA beta-lactamase

[Term]
id: ARO:3003616
name: OXA-460
namespace: antibiotic_resistance
def: "Assigned by Lahey's list of beta-lactamases, no accessions or other information available" []
is_a: ARO:3000017 ! OXA beta-lactamase

[Term]
id: ARO:3003617
name: OXA-461
namespace: antibiotic_resistance
def: "Assigned by Lahey's list of beta-lactamases, no accessions or other information available" []
is_a: ARO:3000017 ! OXA beta-lactamase

[Term]
id: ARO:3003618
name: OXA-462
namespace: antibiotic_resistance
def: "Assigned by Lahey's list of beta-lactamases, no accessions or other information available" []
is_a: ARO:3000017 ! OXA beta-lactamase

[Term]
id: ARO:3003619
name: OXA-463
namespace: antibiotic_resistance
def: "Assigned by Lahey's list of beta-lactamases, no accessions or other information available" []
is_a: ARO:3000017 ! OXA beta-lactamase

[Term]
id: ARO:3003620
name: OXA-464
namespace: antibiotic_resistance
def: "Assigned by Lahey's list of beta-lactamases, no accessions or other information available" []
is_a: ARO:3000017 ! OXA beta-lactamase

[Term]
id: ARO:3003621
name: OXA-465
namespace: antibiotic_resistance
def: "Assigned by Lahey's list of beta-lactamases, no accessions or other information available" []
is_a: ARO:3000017 ! OXA beta-lactamase

[Term]
id: ARO:3003622
name: OXA-466
namespace: antibiotic_resistance
def: "Assigned by Lahey's list of beta-lactamases, no accessions or other information available" []
is_a: ARO:3000017 ! OXA beta-lactamase

[Term]
id: ARO:3003623
name: OXA-467
namespace: antibiotic_resistance
def: "Assigned by Lahey's list of beta-lactamases, no accessions or other information available" []
is_a: ARO:3000017 ! OXA beta-lactamase

[Term]
id: ARO:3003624
name: OXA-468
namespace: antibiotic_resistance
def: "Assigned by Lahey's list of beta-lactamases, no accessions or other information available" []
is_a: ARO:3000017 ! OXA beta-lactamase

[Term]
id: ARO:3003625
name: OXA-469
namespace: antibiotic_resistance
def: "Assigned by Lahey's list of beta-lactamases, no accessions or other information available" []
is_a: ARO:3000017 ! OXA beta-lactamase

[Term]
id: ARO:3003626
name: OXA-470
namespace: antibiotic_resistance
def: "Assigned by Lahey's list of beta-lactamases, no accessions or other information available" []
is_a: ARO:3000017 ! OXA beta-lactamase

[Term]
id: ARO:3003627
name: OXA-471
namespace: antibiotic_resistance
def: "Assigned by Lahey's list of beta-lactamases, no accessions or other information available" []
is_a: ARO:3000017 ! OXA beta-lactamase

[Term]
id: ARO:3003628
name: OXA-472
namespace: antibiotic_resistance
def: "Assigned by Lahey's list of beta-lactamases, no accessions or other information available" []
is_a: ARO:3000017 ! OXA beta-lactamase

[Term]
id: ARO:3003629
name: OXA-473
namespace: antibiotic_resistance
def: "Assigned by Lahey's list of beta-lactamases, no accessions or other information available" []
is_a: ARO:3000017 ! OXA beta-lactamase

[Term]
id: ARO:3003631
name: OXA-474
namespace: antibiotic_resistance
def: "Assigned by Lahey's list of beta-lactamases, no accessions or other information available" []
is_a: ARO:3000017 ! OXA beta-lactamase

[Term]
id: ARO:3003632
name: OXA-475
namespace: antibiotic_resistance
def: "Assigned by Lahey's list of beta-lactamases, no accessions or other information available" []
is_a: ARO:3000017 ! OXA beta-lactamase

[Term]
id: ARO:3003633
name: OXA-476
namespace: antibiotic_resistance
def: "Assigned by Lahey's list of beta-lactamases, no accessions or other information available" []
is_a: ARO:3000017 ! OXA beta-lactamase

[Term]
id: ARO:3003634
name: OXA-477
namespace: antibiotic_resistance
def: "Assigned by Lahey's list of beta-lactamases, no accessions or other information available" []
is_a: ARO:3000017 ! OXA beta-lactamase

[Term]
id: ARO:3003635
name: OXA-478
namespace: antibiotic_resistance
def: "Assigned by Lahey's list of beta-lactamases, no accessions or other information available" []
is_a: ARO:3000017 ! OXA beta-lactamase

[Term]
id: ARO:3003636
name: OXA-479
namespace: antibiotic_resistance
def: "Assigned by Lahey's list of beta-lactamases, no accessions or other information available" []
is_a: ARO:3000017 ! OXA beta-lactamase

[Term]
id: ARO:3003637
name: OXA-480
namespace: antibiotic_resistance
def: "Assigned by Lahey's list of beta-lactamases, no accessions or other information available" []
is_a: ARO:3000017 ! OXA beta-lactamase

[Term]
id: ARO:3003638
name: OXA-481
namespace: antibiotic_resistance
def: "Assigned by Lahey's list of beta-lactamases, no accessions or other information available" []
is_a: ARO:3000017 ! OXA beta-lactamase

[Term]
id: ARO:3003639
name: OXA-482
namespace: antibiotic_resistance
def: "Assigned by Lahey's list of beta-lactamases, no accessions or other information available" []
is_a: ARO:3000017 ! OXA beta-lactamase

[Term]
id: ARO:3003640
name: OXA-483
namespace: antibiotic_resistance
def: "Assigned by Lahey's list of beta-lactamases, no accessions or other information available" []
is_a: ARO:3000017 ! OXA beta-lactamase

[Term]
id: ARO:3003641
name: OXA-484
namespace: antibiotic_resistance
def: "Assigned by Lahey's list of beta-lactamases, no accessions or other information available" []
is_a: ARO:3000017 ! OXA beta-lactamase

[Term]
id: ARO:3003642
name: OXA-485
namespace: antibiotic_resistance
def: "Assigned by Lahey's list of beta-lactamases, no accessions or other information available" []
is_a: ARO:3000017 ! OXA beta-lactamase

[Term]
id: ARO:3003643
name: OXA-486
namespace: antibiotic_resistance
def: "Assigned by Lahey's list of beta-lactamases, no accessions or other information available" []
is_a: ARO:3000017 ! OXA beta-lactamase

[Term]
id: ARO:3003644
name: OXA-487
namespace: antibiotic_resistance
def: "Assigned by Lahey's list of beta-lactamases, no accessions or other information available" []
is_a: ARO:3000017 ! OXA beta-lactamase

[Term]
id: ARO:3003645
name: OXA-488
namespace: antibiotic_resistance
def: "Assigned by Lahey's list of beta-lactamases, no accessions or other information available" []
is_a: ARO:3000017 ! OXA beta-lactamase

[Term]
id: ARO:3003646
name: CTX-M-162
namespace: antibiotic_resistance
def: "Assigned by Lahey's list of beta-lactamase, no other information available" []
is_a: ARO:3000016 ! CTX-M beta-lactamase

[Term]
id: ARO:3003647
name: CTX-M-163
namespace: antibiotic_resistance
def: "Assigned by Lahey's list of beta-lactamase, no other information available" []
is_a: ARO:3000016 ! CTX-M beta-lactamase

[Term]
id: ARO:3003648
name: CTX-M-164
namespace: antibiotic_resistance
def: "Assigned by Lahey's list of beta-lactamase, no other information available" []
is_a: ARO:3000016 ! CTX-M beta-lactamase

[Term]
id: ARO:3003649
name: CTX-M-165
namespace: antibiotic_resistance
def: "Assigned by Lahey's list of beta-lactamase, no other information available" []
is_a: ARO:3000016 ! CTX-M beta-lactamase

[Term]
id: ARO:3003650
name: CTX-M-166
namespace: antibiotic_resistance
def: "Assigned by Lahey's list of beta-lactamase, no other information available" []
is_a: ARO:3000016 ! CTX-M beta-lactamase

[Term]
id: ARO:3003652
name: CMY-132
namespace: antibiotic_resistance
def: "From Lahey's list of beta-lactamases, no additional information available" []
is_a: ARO:3000069 ! CMY beta-lactamase

[Term]
id: ARO:3003653
name: CMY-133
namespace: antibiotic_resistance
def: "From Lahey's list of beta-lactamases, no additional information available" []
is_a: ARO:3000069 ! CMY beta-lactamase

[Term]
id: ARO:3003654
name: CMY-134
namespace: antibiotic_resistance
def: "From Lahey's list of beta-lactamases, no additional information available" []
is_a: ARO:3000069 ! CMY beta-lactamase

[Term]
id: ARO:3003655
name: ACT-38
namespace: antibiotic_resistance
def: "From Lahey's list of beta-lactamases, no additional information available" []
is_a: ARO:3000072 ! ACT beta-lactamase

[Term]
id: ARO:3003657
name: IMP-49
namespace: antibiotic_resistance
def: "From Lahey's list of beta-lactamases, no additional information available" []
is_a: ARO:3000020 ! IMP beta-lactamase

[Term]
id: ARO:3003658
name: IMP-50
namespace: antibiotic_resistance
def: "From Lahey's list of beta-lactamases, no additional information available" []
is_a: ARO:3000020 ! IMP beta-lactamase

[Term]
id: ARO:3003659
name: IMP-51
namespace: antibiotic_resistance
def: "From Lahey's list of beta-lactamases, no additional information available" []
is_a: ARO:3000020 ! IMP beta-lactamase

[Term]
id: ARO:3003660
name: VIM-44
namespace: antibiotic_resistance
def: "From Lahey's list of beta-lactamases, no additional information available" []
is_a: ARO:3000021 ! VIM beta-lactamase

[Term]
id: ARO:3003661
name: VIM-45
namespace: antibiotic_resistance
def: "From Lahey's list of beta-lactamases, no additional information available" []
is_a: ARO:3000021 ! VIM beta-lactamase

[Term]
id: ARO:3003662
name: VIM-46
namespace: antibiotic_resistance
def: "From Lahey's list of beta-lactamases, no additional information available" []
is_a: ARO:3000021 ! VIM beta-lactamase

[Term]
id: ARO:3003663
name: NDM-15
namespace: antibiotic_resistance
def: "From Lahey's list of beta-lactamases, no additional information available" []
is_a: ARO:3000057 ! NDM beta-lactamase

[Term]
id: ARO:3003664
name: NDM-16
namespace: antibiotic_resistance
def: "From Lahey's list of beta-lactamases, no additional information available" []
is_a: ARO:3000057 ! NDM beta-lactamase

[Term]
id: ARO:3003665
name: NmcR
namespace: antibiotic_resistance
def: "NmcR is a homolog of the LysR regulator found in Enterobacter cloacae that contribute to the regulation of NmcA beta-lactamase" [PMID:8052644]
is_a: ARO:3000100 ! gene modulating beta-lactam resistance
relationship: regulates ARO:3003589 ! NmcA

[Term]
id: ARO:3003666
name: 16s rRNA with mutation conferring resistance to aminoglycoside antibiotics
namespace: antibiotic_resistance
def: "Point mutations in the 16S rRNA of bacteria can confer resistance to aminoglycosides." []
is_a: ARO:3000104 ! determinant of aminoglycoside resistance
is_a: ARO:3003211 ! 16S rRNA with mutation conferring antibiotic resistance
relationship: confers_resistance_to ARO:0000016 ! aminoglycoside antibiotic

[Term]
id: ARO:3003667
name: 16s rRNA with mutation conferring resistance to peptide antibiotics
namespace: antibiotic_resistance
def: "Point mutations in the 16S rRNA of bacteria can confer resistance to peptide antibiotics." []
is_a: ARO:3000751 ! determinant of resistance to peptide antibiotics
is_a: ARO:3003211 ! 16S rRNA with mutation conferring antibiotic resistance
relationship: confers_resistance_to ARO:3000053 ! peptide antibiotic

[Term]
id: ARO:3003668
name: 16s rRNA with mutation conferring resistance to polyamine antibiotics
namespace: antibiotic_resistance
def: "Point mutations in the 16S rRNA of bacteria can confer resistance to polyamine antibiotics." []
is_a: ARO:3003211 ! 16S rRNA with mutation conferring antibiotic resistance
is_a: ARO:3003532 ! determinant of resistance to polyamine antibiotics
relationship: confers_resistance_to ARO:3000527 ! polyamine antibiotic

[Term]
id: ARO:3003669
name: 16S rRNA with mutation conferring resistance to tetracycline derivatives
namespace: antibiotic_resistance
def: "Point mutations in the bacterial 16S rRNA region shown clinically to confer resistance to tetracycline and tetracycline derivatives (polyketide antibiotics)." []
is_a: ARO:3000472 ! determinant of tetracycline resistance
is_a: ARO:3003211 ! 16S rRNA with mutation conferring antibiotic resistance
relationship: confers_resistance_to ARO:3000050 ! tetracycline antibiotic

[Term]
id: ARO:3003670
name: PEDO-1
namespace: antibiotic_resistance
def: "PEDO-1 is a subclass B3 metallo-beta lactamase isolated from Pedobacter roseus exhibiting resistance to carbapenems." [PMID:26482314]
is_a: ARO:3004220 ! subclass B3 PEDO beta-lactamase

[Term]
id: ARO:3003675
name: plazomicin
namespace: antibiotic_resistance
def: "Plazomicin is a neoglycoside, or next-generation, aminoglycoside, that has been identified as a potentially useful agent to combat drug-resistant bacteria, such as Acinetobacter baumannii and Pseudomonas aeruginosa." [PMID:21131322]
is_a: ARO:0000016 ! aminoglycoside antibiotic
synonym: "ACHN-490" EXACT []
xref: PubChem:42613186

[Term]
id: ARO:3003676
name: AAC(6')-Ib'
namespace: antibiotic_resistance
def: "AAC(6')-Ib' is an aminoglycoside acetyltransferase encoded by plasmids, transposons, integrons in P. aeruginosa and P. fluorescens." [PMID:10720551, PMID:8138142]
is_a: ARO:3000345 ! AAC(6')
relationship: confers_resistance_to_drug ARO:0000013 ! amikacin
relationship: confers_resistance_to_drug ARO:0000052 ! tobramycin

[Term]
id: ARO:3003677
name: AAC(6')-Iaj
namespace: antibiotic_resistance
def: "AAC(6')-Iaj is a functional acetyltransferase that modifies the amino groups at the 6' positions of aminoglycosides and contributes to aminoglycoside resistance of P. aeruginosa" [PMID:23070167]
is_a: ARO:3000345 ! AAC(6')

[Term]
id: ARO:3003678
name: TriABC-OpmH
namespace: antibiotic_resistance
def: "TriABC-OpmH is a triclosan-specific efflux pump expressed in the Gram-negative Pseudomonas aeruginosa. TriABC is the only P. aeruginosa resistance nodulation cell division (RND) pump which contains two membrane fusion proteins, TriA and TriB, and both are required for efflux pump function. TriABC associated with OpmH assemble a functional triclosan efflux pump." [PMID:17720796]
is_a: ARO:0010004 ! resistance-nodulation-cell division (RND) antibiotic efflux pump
relationship: confers_resistance_to_drug ARO:3000870 ! triclosan

[Term]
id: ARO:3003679
name: TriA
namespace: antibiotic_resistance
def: "TriA is a membrane protein that is fused to TriB and both are required for the triclosan efflux pump function of TriABC-OpmH in P. aeruginosa." [PMID:17720796]
is_a: ARO:3000748 ! subunit of efflux pump conferring antibiotic resistance
relationship: part_of ARO:3003678 ! TriABC-OpmH

[Term]
id: ARO:3003680
name: TriB
namespace: antibiotic_resistance
def: "TriB is a membrane protein that is fused to TriA and both are required for the triclosan efflux pump function of TriABC-OpmH in P. aeruginosa." [PMID:17720796]
is_a: ARO:3000748 ! subunit of efflux pump conferring antibiotic resistance
relationship: part_of ARO:3003678 ! TriABC-OpmH

[Term]
id: ARO:3003681
name: TriC
namespace: antibiotic_resistance
def: "TriC is a resistance nodulation cell division (RND) transporter that is a part of TriABC-OpmH, a triclosan-specific efflux protein." [PMID:17720796]
is_a: ARO:3000748 ! subunit of efflux pump conferring antibiotic resistance
relationship: part_of ARO:3003678 ! TriABC-OpmH

[Term]
id: ARO:3003682
name: OpmH
namespace: antibiotic_resistance
def: "OpmH is an outer membrane efflux protein required for triclosan-specific efflux pump function." [PMID:17720796, PMID:15855547]
is_a: ARO:3000748 ! subunit of efflux pump conferring antibiotic resistance
relationship: part_of ARO:3003678 ! TriABC-OpmH
relationship: part_of ARO:3003691 ! MexJK-OpmH

[Term]
id: ARO:3003684
name: Pseudomonas aeruginosa gyrA conferring resistance to fluoroquinolones
namespace: antibiotic_resistance
def: "Point mutation of Pseudomonas aeruginosa gyrA resulted in the lowered affinity between fluoroquinolones and gyrA. Thus, conferring resistance." [PMID:22821356, PMID:8540700]
is_a: ARO:3003292 ! fluoroquinolone resistant gyrA
relationship: confers_resistance_to_drug ARO:0000036 ! ciprofloxacin
relationship: confers_resistance_to_drug ARO:0000071 ! levofloxacin
relationship: confers_resistance_to_drug ARO:3000663 ! ofloxacin
relationship: confers_resistance_to_drug ARO:3000666 ! sparfloxacin
relationship: confers_resistance_to_drug ARO:3000762 ! pefloxacin
relationship: confers_resistance_to_drug ARO:3003690 ! sitafloxacin

[Term]
id: ARO:3003685
name: Pseudomonas aeruginosa parE conferring resistance to fluoroquinolones
namespace: antibiotic_resistance
def: "Point mutation in Pseudomonas aeruginosa parE resulting in sensitivity to fluoroquinolones (ciprofloxacin). In combination with a gyrase mutation (gyrA or gyrB), it confers a high level of resistance to ciprofloxacin." [PMID:23274661]
is_a: ARO:3003313 ! fluoroquinolone resistant parE

[Term]
id: ARO:3003686
name: Pseudomonas aeruginosa oprD with mutation conferring resistance to imipenem
namespace: antibiotic_resistance
def: "oprD is an outer membrane porin which facilitates the uptake of basic amino acids and imipenem in Pseudomonas aeruginosa." [PMID:25297323, PMID:12534469, PMID:23045355]
is_a: ARO:3004278 ! Outer Membrane Porin (Opr)
relationship: confers_resistance_to_drug ARO:3000170 ! imipenem

[Term]
id: ARO:3003687
name: APH(3')-VI
namespace: antibiotic_resistance
def: "APH(3')-VI is an aminoglycoside phosphoryltransferase that acts on the 3-OH of target of aminoglycosides." [PMID:15673721]
is_a: ARO:3000126 ! APH(3')
relationship: confers_resistance_to_drug ARO:0000013 ! amikacin
relationship: confers_resistance_to_drug ARO:0000021 ! ribostamycin
relationship: confers_resistance_to_drug ARO:0000024 ! butirosin
relationship: confers_resistance_to_drug ARO:0000049 ! kanamycin A
relationship: confers_resistance_to_drug ARO:3000652 ! isepamicin
relationship: confers_resistance_to_drug ARO:3000655 ! gentamicin B
relationship: confers_resistance_to_drug ARO:3000657 ! paromomycin

[Term]
id: ARO:3003688
name: PvrR
namespace: antibiotic_resistance
def: "PvrR is a response regulator that controls the conversion between antibiotic-resistant and antibiotic-susceptible forms of Pseudomonas aeruginosa biofilms through porin deletion/gene absence" [PMID:11961556]
is_a: ARO:3000104 ! determinant of aminoglycoside resistance
is_a: ARO:3004286 ! phenotypic variant regulator

[Term]
id: ARO:3003689
name: MCR-1
namespace: antibiotic_resistance
def: "MCR-1 is a plasmid-borne phosphoethanolamine transferase that interferes with binding of colistin to the cell membrane via addition of phosphoethanolamine to lipid A, resulting reduction in negative charge of the cell membrane." [PMID:26603172]
is_a: ARO:3004268 ! MCR phosphoethanolamine transferase

[Term]
id: ARO:3003690
name: sitafloxacin
namespace: antibiotic_resistance
def: "Sitafloxacin is a fluoroquinolone active against multi-resistant Gram-positive and negative pathogens. Sitafloxacin shows inhibitory activity against DNA gyrase and topoisomerase IV, which blocks bacterial DNA replication, thereby causing double-stranded breaks in the bacterial chromosome." [PMID:21504249]
is_a: ARO:0000001 ! fluoroquinolone antibiotic
synonym: "Gracevit" EXACT []
xref: PubChem:461399

[Term]
id: ARO:3003691
name: MexJK-OpmH
namespace: antibiotic_resistance
def: "MexJK-OpmH is a triclosan efflux protein expressed in the Gram-negative Pseudomonas aeruginosa. MexJ is the membrane fusion protein, MexK is the inner membrane resistance-nodulation-cell division (RND) transporter, and OpmH is the outer membrane efflux protein. MexJK is constitutively expressed in mexL mutants." [PMID:12193619, PMID:15855547]
is_a: ARO:0010004 ! resistance-nodulation-cell division (RND) antibiotic efflux pump
relationship: confers_resistance_to_drug ARO:3000870 ! triclosan

[Term]
id: ARO:3003692
name: MexJ
namespace: antibiotic_resistance
def: "mexJ is the membrane fusion protein of the MexJK multidrug efflux protein." [PMID:12193619]
is_a: ARO:3000748 ! subunit of efflux pump conferring antibiotic resistance
relationship: part_of ARO:3003691 ! MexJK-OpmH
relationship: part_of ARO:3003694 ! MexJK-OprM

[Term]
id: ARO:3003693
name: MexK
namespace: antibiotic_resistance
def: "mexK is the inner membrane resistance-nodulation-cell division (RND) transporter in the MexJK multidrug efflux protein." [PMID:12193619]
is_a: ARO:3000748 ! subunit of efflux pump conferring antibiotic resistance
relationship: part_of ARO:3003691 ! MexJK-OpmH
relationship: part_of ARO:3003694 ! MexJK-OprM

[Term]
id: ARO:3003694
name: MexJK-OprM
namespace: antibiotic_resistance
def: "MexJK-OprM is a multidrug efflux protein expressed in the Gram-negative Pseudomonas aeruginosa. MexJ is the membrane fusion protein, MexK is the inner membrane resistance-nodulation-cell division (RND) transporter, and OprM is the outer membrane factor protein." [PMID:15855547]
is_a: ARO:0010004 ! resistance-nodulation-cell division (RND) antibiotic efflux pump
relationship: confers_resistance_to_drug ARO:0000006 ! erythromycin
relationship: confers_resistance_to_drug ARO:0000051 ! tetracycline

[Term]
id: ARO:3003696
name: determinant of triclosan resistance
namespace: antibiotic_resistance
def: "Enzymes, other proteins or other gene products shown clinically to confer resistance to the antibacterial biocide triclosan." []
is_a: ARO:3000000 ! determinant of antibiotic resistance
relationship: confers_resistance_to_drug ARO:3000870 ! triclosan

[Term]
id: ARO:3003697
name: MexPQ-OpmE
namespace: antibiotic_resistance
def: "MexPQ-OpmE multidrug efflux pump expressed in Pseudomonas aeruginosa. MexP is the membrane fusion protein; MexQ is the inner membrane transporter; and OpmE is the outer membrane channel." [PMID:16301811]
is_a: ARO:0010004 ! resistance-nodulation-cell division (RND) antibiotic efflux pump
relationship: confers_resistance_to_drug ARO:0000006 ! erythromycin
relationship: confers_resistance_to_drug ARO:0000045 ! acriflavine
relationship: confers_resistance_to_drug ARO:0000051 ! tetracycline
relationship: confers_resistance_to_drug ARO:3000170 ! imipenem
relationship: confers_resistance_to_drug ARO:3000188 ! trimethoprim
relationship: confers_resistance_to_drug ARO:3000385 ! chloramphenicol
relationship: confers_resistance_to_drug ARO:3000456 ! thiamphenicol
relationship: confers_resistance_to_drug ARO:3001227 ! kitasamycin
relationship: confers_resistance_to_drug ARO:3003701 ! rokitamycin

[Term]
id: ARO:3003698
name: mexP
namespace: antibiotic_resistance
def: "MexP is the membrane fusion protein of the MexPQ-OpmE multidrug efflux complex" [PMID:16301811]
is_a: ARO:3000748 ! subunit of efflux pump conferring antibiotic resistance
relationship: part_of ARO:3003697 ! MexPQ-OpmE

[Term]
id: ARO:3003699
name: mexQ
namespace: antibiotic_resistance
def: "MexQ is the inner membrane transporter of the multidrug efflux pump MexPQ-OpmE." [PMID:16301811]
is_a: ARO:3000748 ! subunit of efflux pump conferring antibiotic resistance
relationship: part_of ARO:3003697 ! MexPQ-OpmE

[Term]
id: ARO:3003700
name: opmE
namespace: antibiotic_resistance
def: "opmE is an outer membrane factor protein that is part of the multidrug efflux pump MexPQ-OpmE." [PMID:16301811]
is_a: ARO:3000748 ! subunit of efflux pump conferring antibiotic resistance
relationship: part_of ARO:3003697 ! MexPQ-OpmE

[Term]
id: ARO:3003701
name: rokitamycin
namespace: antibiotic_resistance
def: "Rokitamycin is a macrolide antibiotic. Synthesized from strains of Streptomyces kitasatoensis." [PMID:1779258]
is_a: ARO:0000000 ! macrolide antibiotic
xref: PubChem:5282211

[Term]
id: ARO:3003702
name: Pseudomonas aeruginosa gyrA and parC conferring resistance to fluoroquinolone
namespace: antibiotic_resistance
def: "Point mutation in Pseudomonas aeruginosa parC resulting in fluoroquinolone resistance also requiring a gyrA mutation." [PMID:11451683, PMID:22821356]
is_a: ARO:3000619 ! fluoroquinolone resistant parC
is_a: ARO:3003684 ! Pseudomonas aeruginosa gyrA conferring resistance to fluoroquinolones

[Term]
id: ARO:3003703
name: MexMN-OprM
namespace: antibiotic_resistance
def: "MexMN-OprM is a multidrug efflux pump expressed in Pseudomonas aeruginosa. MexM is the membrane fusion protein; MexN is the inner membrane transporter; and OprM is the outer membrane channel." [PMID:19713238]
is_a: ARO:0010004 ! resistance-nodulation-cell division (RND) antibiotic efflux pump
relationship: confers_resistance_to_drug ARO:3000385 ! chloramphenicol
relationship: confers_resistance_to_drug ARO:3000456 ! thiamphenicol

[Term]
id: ARO:3003704
name: mexM
namespace: antibiotic_resistance
def: "mexM is the membrane fusion protein of the MexMN-OprM multidrug efflux complex." [PMID:19713238]
is_a: ARO:3000748 ! subunit of efflux pump conferring antibiotic resistance
relationship: part_of ARO:3003703 ! MexMN-OprM

[Term]
id: ARO:3003705
name: mexN
namespace: antibiotic_resistance
def: "MexN is the inner membrane transporter of the MexMN-OprM multidrug efflux complex." [PMID:19713238]
is_a: ARO:3000748 ! subunit of efflux pump conferring antibiotic resistance
relationship: part_of ARO:3003703 ! MexMN-OprM

[Term]
id: ARO:3003706
name: penem
namespace: antibiotic_resistance
def: "Penems are a class of unsaturated beta-lactam antibiotics with a broad spectrum of antibacterial activity and have a structure which renders them highly resistant to beta-lactamases. All penems are all synthetically made and act by inhibiting the synthesis of the peptidoglycan layer of bacterial cell walls. They are structurally similar to carbapenems, however, where carbapenems have a carbon, penems have a sulfur." [PMID:14620395, PMID:3043117]
is_a: ARO:3000007 ! beta-lactam antibiotic

[Term]
id: ARO:3003707
name: faropenem
namespace: antibiotic_resistance
def: "Faropenem is an orally active beta-lactam antibiotic belonging to the penem group." [PMID:12615878]
is_a: ARO:3003706 ! penem
xref: PubChem:65894

[Term]
id: ARO:3003708
name: panipenem
namespace: antibiotic_resistance
def: "Panipenem is a carbapenem antibacterial agent with a broad spectrum of in vitro activity covering a wide range of Gram-negative and Gram-positive aerobic and anaerobic bacterial.  It is used in combination with betamipron to inhibit panipenem uptake into the renal tubule and prevent nephrotoxicity." [PMID:12678575]
is_a: ARO:0000020 ! carbapenem
xref: PubChem:72015

[Term]
id: ARO:3003709
name: MexZ
namespace: antibiotic_resistance
def: "MexZ is a transcriptional regulator that downregulates the mexXY multidrug transporter operon, which confers to aminoglycoside resistance on Pseudomonas aeruginosa." [PMID:15336398]
is_a: ARO:3000451 ! protein(s) and two-component regulatory system modulating antibiotic efflux
relationship: regulates ARO:3003032 ! MexXY-OprM
relationship: regulates ARO:3003038 ! MexXY-OprA

[Term]
id: ARO:3003710
name: MexL
namespace: antibiotic_resistance
def: "MexL is a specific repressor of mexJK transcription and autoregulates its own expression." [PMID:15855505]
is_a: ARO:3000451 ! protein(s) and two-component regulatory system modulating antibiotic efflux
relationship: regulates ARO:3003691 ! MexJK-OpmH
relationship: regulates ARO:3003694 ! MexJK-OprM

[Term]
id: ARO:3003712
name: VEB-1b
namespace: antibiotic_resistance
def: "VEB-1b is a beta-lactamase that is found in Pseudomonas aeruginosa." [PMID:11384532]
is_a: ARO:3002370 ! VEB-1

[Term]
id: ARO:3003713
name: VCC-1
namespace: antibiotic_resistance
def: "VCC-1 is a Class A carbapenemase isolated from Vibrio cholerae and exhibits resistance to penicillins, carbapenems and monobactam antibiotics." [PMID:26824956]
is_a: ARO:3004196 ! VCC beta-lactamase

[Term]
id: ARO:3003714
name: PEDO-2
namespace: antibiotic_resistance
def: "PEDO-2 is a subclass B3 metallo-beta lactamase isolated from Pedobacter borealis exhibiting carbapenem resistance." [PMID:26482314]
is_a: ARO:3004220 ! subclass B3 PEDO beta-lactamase

[Term]
id: ARO:3003715
name: PEDO-3
namespace: antibiotic_resistance
def: "PEDO-3 is a class B1 metallo-beta lactamase isolated from Pedobacter kyungheensis exhibiting resistance to carbapenems." [PMID:26482314]
is_a: ARO:3004227 ! subclass B1 PEDO beta-lactamase

[Term]
id: ARO:3003716
name: CPS-1
namespace: antibiotic_resistance
def: "CPS-1 is a subclass B3 metallo-beta lactamase isolated from Chyseobacterium piscium exhibiting carbapenem resistance." [PMID:26666948]
is_a: ARO:3004221 ! CPS beta-lactamase
synonym: "B3CSP-1" EXACT []

[Term]
id: ARO:3003717
name: ESP-1
namespace: antibiotic_resistance
def: "ESP-1 is a subclass B3 metallo-beta lactamase isolated from Epilithonimonas tenax conferring resistance to carbapenems." [PMID:26482314]
is_a: ARO:3004222 ! ESP beta-lactamase

[Term]
id: ARO:3003718
name: MSI-1
namespace: antibiotic_resistance
def: "MSI-1 is a subclass B3 metallo-beta lactamase isolated from Massilia oculi conferring resistance to carbapenems." [PMID:26482314]
is_a: ARO:3004223 ! MSI beta-lactamase

[Term]
id: ARO:3003719
name: MSI-OXA
namespace: antibiotic_resistance
def: "MSI-OXA is an OXA-85-like class D beta lactamase isolated from Massilia oculi." [PMID:26482314]
is_a: ARO:3004242 ! MSI-OXA family beta-lactamase

[Term]
id: ARO:3003720
name: SPG-1
namespace: antibiotic_resistance
def: "SPG-1 is a subclass B3 metallo-beta lactamase isolated from Sphingomonas sp." [PMID:26482314]
is_a: ARO:3004224 ! SPG beta-lacatamase

[Term]
id: ARO:3003722
name: glycopeptide resistance gene cluster VanI
namespace: antibiotic_resistance
def: "This inducible cluster confers high resistance to vancomycin and intermediate resistance to teicoplanin. It achieves this through peptidoglycan restructuring with its VanA ligase homologue, VanI, causing the precursurs to end in D-Ala-D-Lac. The cluster uniquely contains murF, the final enzyme in the synthesis of UDP-N-acetylmuramoyl-pentapeptide, the precursor of murein. The VanI gene cluster has been found in chromosomal DNA. Gene orientation: vanSRIWK-murFvanX" [PMID:25042042, PMID:19414574, PMID:16513756]
is_a: ARO:3000234 ! glycopeptide resistance gene cluster

[Term]
id: ARO:3003723
name: vanI
namespace: antibiotic_resistance
def: "VanI is a D-Ala-D-Lac ligase that reduces vancomycin binding affinity, helping to confer vancomycin resistance as part of the VanI resistance gene cluster in Desulfitobacterium spp. and Desulfosporosinus spp." [PMID:19414574, PMID:25042042]
is_a: ARO:3002978 ! D-Ala-D-Lac ligase
relationship: part_of ARO:3003722 ! glycopeptide resistance gene cluster VanI

[Term]
id: ARO:3003724
name: vanWI
namespace: antibiotic_resistance
def: "VanWI is a vanW variant found in the vanI gene cluster" [PMID:19414574, PMID:16513756]
is_a: ARO:3000002 ! vanW
relationship: part_of ARO:3003722 ! glycopeptide resistance gene cluster VanI

[Term]
id: ARO:3003725
name: vanXI
namespace: antibiotic_resistance
def: "VanXI is a VanX variant found in the VanI glycopeptide resistance gene cluster. It is a D-Ala-D-Ala dipeptidase." [PMID:25042042]
is_a: ARO:3000011 ! vanX
relationship: part_of ARO:3003722 ! glycopeptide resistance gene cluster VanI

[Term]
id: ARO:3003726
name: vanSI
namespace: antibiotic_resistance
def: "VanSI is a vanS variant found in the vanI gene cluster; it is a histidine kinase." [PMID:16513756, PMID:19414574]
is_a: ARO:3000071 ! vanS
relationship: part_of ARO:3003722 ! glycopeptide resistance gene cluster VanI

[Term]
id: ARO:3003727
name: vanKI
namespace: antibiotic_resistance
def: "VanKI is a peptidoglycan bridge formation protein also known as FemAB that is part of the VanI glycopeptide resistance gene cluster." [PMID:25042042, PMID:19414574]
is_a: ARO:3002915 ! vanK
relationship: part_of ARO:3003722 ! glycopeptide resistance gene cluster VanI

[Term]
id: ARO:3003728
name: vanRI
namespace: antibiotic_resistance
def: "VanRI is the regulatory transcriptional activator in the VanSR regulator within the VanI glycopeptide resistance gene cluster." [PMID:19414574, PMID:25042042]
is_a: ARO:3000574 ! vanR
relationship: part_of ARO:3003722 ! glycopeptide resistance gene cluster VanI

[Term]
id: ARO:3003731
name: fusD
namespace: antibiotic_resistance
def: "A specific fusidic acid resistance gene conferring intrinsic resistance in the bacteria Staphylococcus saprophyticus." [PMID:17325218]
is_a: ARO:3003025 ! fusidic acid inactivation enzyme
relationship: confers_resistance_to_drug ARO:3000759 ! fusidic acid

[Term]
id: ARO:3003733
name: fusC
namespace: antibiotic_resistance
def: "FusC is a fusidic acid resistance gene enabling ribosomal translocase EF-G dissociation from the ribosome that has been detected in Staphylococcus aureus and Staphylococcus intermedius. Its mechanism is believed to be similar to fusB due to its high level of sequence homology." [PMID:17325218]
is_a: ARO:3003025 ! fusidic acid inactivation enzyme
relationship: confers_resistance_to_drug ARO:3000759 ! fusidic acid

[Term]
id: ARO:3003734
name: antibiotic resistant fusA
namespace: antibiotic_resistance
def: "Antibiotic resistant fusA is caused by mutations to the elongation factor G (EF-G) and confers resistance to fusidic acid." [PMID:19289529]
is_a: ARO:0000031 ! antibiotic resistant gene variant or mutant
is_a: ARO:3003024 ! determinant of fusidic acid resistance
relationship: confers_resistance_to ARO:3000759 ! fusidic acid

[Term]
id: ARO:3003735
name: Staphylococcus aureus fusA with mutation conferring resistance to fusidic acid
namespace: antibiotic_resistance
def: "The mutations to this gene are involved in altering the translation elongation factor G (EF-G) in association with the ribosome to prevent fusidic acid from binding EF-G and preventing translation." [PMID:19289529, PMID:12519196, PMID:20430787, DNAAccession:CM000637.1, DNAAccession:AVHN01000059.1]
is_a: ARO:3003734 ! antibiotic resistant fusA

[Term]
id: ARO:3003736
name: antibiotic resistant fusE
namespace: antibiotic_resistance
def: "Antibiotic resistant fusE is caused by mutations in a region of the rplF gene encoding riboprotein L6, and confers resistance to fusidic acid." [PMID:19289529]
is_a: ARO:0000031 ! antibiotic resistant gene variant or mutant
is_a: ARO:3003024 ! determinant of fusidic acid resistance
relationship: confers_resistance_to ARO:3000759 ! fusidic acid

[Term]
id: ARO:3003737
name: Staphylococcus aureus fusE with mutation conferring resistance to fusidic acid
namespace: antibiotic_resistance
def: "The mutations to the rplF gene encoding riboprotein L6 have been shown to cause fusidic acid resistance, demonstrating a potential secondary site of action of the antibiotic that is blocked through these mutations. Several types of mutations have been identified that cause resistance, including SNPs, frameshift mutations and early stop codons." [DNAAccession:CM000287.4, PMID:19289529, PMID:20430787, PMID:17923494]
is_a: ARO:3003736 ! antibiotic resistant fusE
synonym: "50S ribosomal subunit protein L6" EXACT []
synonym: "rplF" EXACT []

[Term]
id: ARO:3003741
name: mphE
namespace: antibiotic_resistance
def: "mphE is a macrolide phosphotransferase and resistance gene identified on a plasmid, pRSB105" [PMID:17261525, PMID:29317655]
is_a: ARO:3000333 ! macrolide phosphotransferase (MPH)

[Term]
id: ARO:3003742
name: mphG
namespace: antibiotic_resistance
def: "The mphG gene encodes a macrolide 2'-phosphotransferase found in Photobacterium damselae sharing sequence similarity to mphA in E. coli." [PMID:29317655, PMID:25765542]
is_a: ARO:3000333 ! macrolide phosphotransferase (MPH)

[Term]
id: ARO:3003744
name: vatF
namespace: antibiotic_resistance
def: "vatF is a streptogramin A acetyl transferase gene isolated from the chromosome of Yersinia enterocolitica." [PMID:10722489]
is_a: ARO:3000453 ! streptogramin vat acetyltransferase

[Term]
id: ARO:3003762
name: lnuE
namespace: antibiotic_resistance
def: "lnuE encodes a lincosamide resistance gene isolated from Streptococcus suis that was truncated by an ISEnfa5-cfr-ISEnfa5 segment insertion. It shares the closest sequence similarity to lnuA." [PMID:24366733]
is_a: ARO:3000221 ! lincosamide nucleotidyltransferase (LNU)
synonym: "linE" EXACT []

[Term]
id: ARO:3003745
name: mefC
namespace: antibiotic_resistance
def: "mefC is a macrolide efflux gene isolated from a plasmid in Photobacterium damselae." [PMID:22446310]
is_a: ARO:3000747 ! mef

[Term]
id: ARO:3003746
name: optrA
namespace: antibiotic_resistance
def: "OptrA is a member of the ABC-F protein subfamily that confers resistance to oxazolidinones. The gene encoding the protein was originally isolated from a plasmid in Enterococcus faecalis and Enterococcus faecium." [PMID:25977397]
is_a: ARO:3003747 ! determinant of oxazolidinone resistance
is_a: ARO:3004469 ! ABC-F ATP-binding cassette ribosomal protection protein

[Term]
id: ARO:3003747
name: determinant of oxazolidinone resistance
namespace: antibiotic_resistance
def: "Enzymes, other proteins or other gene products shown clinically to confer resistance to oxazolidinone (ie., linezolid) antibiotics." [PMID:25977397]
is_a: ARO:3000000 ! determinant of antibiotic resistance
relationship: confers_resistance_to ARO:3000079 ! oxazolidinone antibiotic

[Term]
id: ARO:3003748
name: oleC
namespace: antibiotic_resistance
def: "oleC is an ABC transporter isolated from Streptomyces antibioticus and is involved in oleandomycin secretion." [PMID:8326867]
is_a: ARO:0010001 ! ATP-binding cassette (ABC) antibiotic efflux pump
relationship: confers_resistance_to_drug ARO:3000867 ! oleandomycin

[Term]
id: ARO:3003749
name: salA
namespace: antibiotic_resistance
def: "salA is an ABC-F subfamily protein gene isolated from the chromosome of Staphylococcus sciuri conferring resistance to lincosamides and streptogramins." [PMID:24687494, PMID:25891423]
is_a: ARO:3004469 ! ABC-F ATP-binding cassette ribosomal protection protein
relationship: confers_resistance_to ARO:0000017 ! lincosamide antibiotic
relationship: confers_resistance_to ARO:0000026 ! streptogramin antibiotic
relationship: confers_resistance_to_drug ARO:3001317 ! pleuromutilin

[Term]
id: ARO:3003751
name: Escherichia coli nfsA mutations conferring resistance to nitrofurantoin
namespace: antibiotic_resistance
def: "nfsA encodes the major oxygen-insesitive nitroreductase in E. coli. The first step of resistance to nitrofurazone is mutation of nfsA." [PMID:18544599, PMID:26552976, DNAAccession:CM000657.1]
is_a: ARO:3003754 ! antibiotic resistant nfsA
relationship: confers_resistance_to_drug ARO:0000075 ! nitrofurantoin

[Term]
id: ARO:3003761
name: eatAv
namespace: antibiotic_resistance
def: "eatAv is a mutated form of the wildtype eatA ABC-F subfamily protein isolated from Enterococcus faecium conferring resistance to lincosamides, streptogramin A's and pleuromutilins (LSaP phenotype)." [PMID:23836170, PMID:22366422]
is_a: ARO:3004469 ! ABC-F ATP-binding cassette ribosomal protection protein
relationship: confers_resistance_to ARO:0000017 ! lincosamide antibiotic
relationship: confers_resistance_to ARO:0000026 ! streptogramin antibiotic
relationship: confers_resistance_to_drug ARO:3001317 ! pleuromutilin

[Term]
id: ARO:3003753
name: determinant of pleuromutilin resistance
namespace: antibiotic_resistance
def: "Enzymes, other proteins or other gene products shown clinically to confer resistance to pleuromutilin antibiotics." [PMID:23836170]
is_a: ARO:3000000 ! determinant of antibiotic resistance
relationship: confers_resistance_to ARO:3000670 ! pleuromutilin antibiotic

[Term]
id: ARO:3003754
name: antibiotic resistant nfsA
namespace: antibiotic_resistance
def: "The nfsA-encoded nitroreductase is the major oxygen-insensitive nitroreductase present in E. coli. NfsA uses only NADPH and has broad electron acceptor specificity. Mutations in nfsA cause resistance to nitrofurazone and furazolidone. Resistance to nitrofurantoin via mutation of nfsA reduces the fitness of clinical isolates of E. coli." [PMID:18544599, DNAAccession:CP011968.1, DNAAccession:CM000657.1, DNAAccession:AVGV01000246.1]
is_a: ARO:0000031 ! antibiotic resistant gene variant or mutant
is_a: ARO:3003763 ! determinant of nitrofuran resistance
relationship: confers_resistance_to ARO:3004116 ! nitrofuran antibiotic

[Term]
id: ARO:3003755
name: antibiotic resistant nfsB
namespace: antibiotic_resistance
def: "nsfB encodes a minor oxygen-insensitive nitroreductase. NfsB reduces a broad range of nitroaromatic compounds including the antibiotics nitrofurazone and nitrofurantoin. NfsB is a flavin mononucleotide (FMN)-containing protein and uses both NADH and NADPH as a source of reducing equivalents. Mutations in nfsB lead to increased resistance to nitrofurazone and furazolidone in an nfsA mutant background." [DNAAccession:CP011968.1, DNAAccession:AVGV01000246.1, DNAAccession:AVMN01000039.1, DNAAccession:AVKK01000590.1]
is_a: ARO:0000031 ! antibiotic resistant gene variant or mutant
is_a: ARO:3003763 ! determinant of nitrofuran resistance
relationship: confers_resistance_to ARO:3004116 ! nitrofuran antibiotic

[Term]
id: ARO:3003756
name: Escherichia coli nfsB with mutation conferring resistance to nitrofurantoin
namespace: antibiotic_resistance
def: "nfsB encodes the minor oxygen-insesitive nitroreductase in E. coli. The first step of resistance to nitrofurazone is mutation of nfsA, while the increased resistance associated with second step mutants is a consequence of nfsB mutation." [DNAAccession:CP011968.1, PMID:26552976, PMID:18544599]
is_a: ARO:3003755 ! antibiotic resistant nfsB
relationship: confers_resistance_to_drug ARO:0000075 ! nitrofurantoin

[Term]
id: ARO:3003760
name: Enterococcus faecalis cls with mutation conferring resistance to daptomycin
namespace: antibiotic_resistance
def: "cls or cardiolipin synthase is an inner membrane protein involved in membrane synthesis and phosopholipid metabolism, with mutations to the gene being capable of conferring daptomycin resistance." [PMID:24957825, PMID:23114777, PMID:23959318]
is_a: ARO:3003272 ! daptomycin resistant cls
relationship: confers_resistance_to_drug ARO:0000068 ! daptomycin
relationship: derives_from ARO:3003275 ! Daptomycin sensitive cardiolipin synthetase

[Term]
id: ARO:3003729
name: Staphylococcus aureus ileS with mutation conferring resistance to mupirocin
namespace: antibiotic_resistance
def: "Point mutations to the isoleucyl-tRNA synthetase (ileS) in Staphylococcus aureus that confer resistance to mupirocin." [PMID:11796355]
is_a: ARO:3000446 ! antibiotic resistant isoleucyl-tRNA synthetase (ileS)

[Term]
id: ARO:3003730
name: Bifidobacterium ileS conferring resistance to mupirocin
namespace: antibiotic_resistance
def: "Bifidobacteria have an intrinsically resistant form of ileS (isoleucyl-tRNA synthetase) that confers resistance to mupirocin." [PMID:21421794]
is_a: ARO:3000446 ! antibiotic resistant isoleucyl-tRNA synthetase (ileS)
relationship: confers_resistance_to_drug ARO:3000554 ! mupirocin

[Term]
id: ARO:3003763
name: determinant of nitrofuran resistance
namespace: antibiotic_resistance
def: "Enzymes, other proteins or other gene products shown clinically to confer resistance to the antibiotic drug, nitrofurantoin" [PMID:18544599]
is_a: ARO:3000000 ! determinant of antibiotic resistance
relationship: confers_resistance_to ARO:3004116 ! nitrofuran antibiotic

[Term]
id: ARO:3003764
name: resistance by absence
namespace: antibiotic_resistance
def: "Mechanism of antibiotic resistance conferred by deletion of gene (usually a porin)" []
is_a: ARO:1000002 ! mechanism of antibiotic resistance

[Term]
id: ARO:3003767
name: mphM
namespace: antibiotic_resistance
def: "mphM is a chromosomally-encoded macrolide phosphotransferases that inactivate 14-, 15- and 16-membered macrolides." [PMID:25059531, PMID:29317655]
is_a: ARO:3000333 ! macrolide phosphotransferase (MPH)

[Term]
id: ARO:3003768
name: gene conferring resistance via absence
namespace: antibiotic_resistance
def: "Deletion of gene or gene product results in resistance. For example, deletion of a porin gene blocks drug from entering the cell." []
is_a: ARO:3000000 ! determinant of antibiotic resistance
relationship: participates_in ARO:3003764 ! resistance by absence

[Term]
id: ARO:3003769
name: Staphylococcus aureus mprF
namespace: antibiotic_resistance
def: "MprF is a integral membrane protein that modifies the negatively-charged phosphatidylglycerol on the membrane surface. A point mutation in the putative mprF synthase domain is associated with enhanced expression, increased synthesis and reduced daptomycin surface binding. This confers resistance to cationic peptides that disrupt the cell membrane, including defensins." [PMID:14769468, PMID:19915718, PMID:20498310]
is_a: ARO:3000863 ! defensin resistant mprF
relationship: confers_resistance_to_drug ARO:3000693 ! defensin

[Term]
id: ARO:3003770
name: Listeria monocytogenes mprF
namespace: antibiotic_resistance
def: "MprF is a integral membrane protein that modifies the negatively-charged phosphatidylglycerol on the membrane surface. This confers resistance to cationic peptides that disrupt the cell membrane, including defensins." [PMID:17042784, PMID:19915718]
is_a: ARO:3000863 ! defensin resistant mprF
relationship: confers_resistance_to_drug ARO:3000693 ! defensin

[Term]
id: ARO:3003772
name: Brucella suis mprF
namespace: antibiotic_resistance
def: "MprF is a integral membrane protein that modifies the negatively-charged phosphatidylglycerol on the membrane surface. This confers resistance to cationic peptides that disrupt the cell membrane, including defensins." [PMID:19915718]
is_a: ARO:3000863 ! defensin resistant mprF
relationship: confers_resistance_to_drug ARO:3000693 ! defensin

[Term]
id: ARO:3003773
name: Clostridium perfringens mprF
namespace: antibiotic_resistance
def: "MprF is a integral membrane protein that modifies the negatively-charged phosphatidylglycerol on the membrane surface. This confers resistance to cationic peptides that disrupt the cell membrane, including defensins." [PMID:19915718]
is_a: ARO:3000863 ! defensin resistant mprF
relationship: confers_resistance_to_drug ARO:3000693 ! defensin

[Term]
id: ARO:3003774
name: Streptococcus agalactiae mprF
namespace: antibiotic_resistance
def: "MprF is a integral membrane protein that modifies the negatively-charged phosphatidylglycerol on the membrane surface. This confers resistance to cationic peptides that disrupt the cell membrane, including defensins." [PMID:19915718]
is_a: ARO:3000863 ! defensin resistant mprF
relationship: confers_resistance_to_drug ARO:3000693 ! defensin

[Term]
id: ARO:3003775
name: Escherichia coli murA with mutation conferring resistance to fosfomycin
namespace: antibiotic_resistance
def: "murA or UDP-N-acetylglucosamine enolpyruvyl transferase catalyses the initial step in peptidoglycan biosynthesis and is inhibited by fosfomycin. Overexpression of murA through mutations such as Asp369Asn and Leu370Ile confers fosfomycin resistance. Extensive evidence has shown the significance of C115 mutations in conferring fosfomycin resistance since this residue represents a primary binding site for the antibiotic across many species." [PMID:8664284, PMID:23143172, PMID:8281938, PMID:20071153]
is_a: ARO:3002811 ! murA transferase

[Term]
id: ARO:3003776
name: Staphylococcus aureus murA with mutation conferring resistance to fosfomycin
namespace: antibiotic_resistance
def: "murA or UDP-N-acetylglucosamine enolpyruvyl transferase catalyses the initial step in peptidoglycan biosynthesis and is inhibited by fosfomycin. Overexpression of murA through mutations confers fosfomycin resistance." [PMID:26793179]
is_a: ARO:3002811 ! murA transferase

[Term]
id: ARO:3003777
name: Borrelia burgdorferi murA with mutation conferring resistance to fosfomycin
namespace: antibiotic_resistance
def: "murA or UDP-N-acetylglucosamine enolpyruvyl transferase catalyses the initial step in peptidoglycan biosynthesis and is inhibited by fosfomycin. Mutations to the murA enzyme confers resistance to the antibiotic." [PMID:21294548]
is_a: ARO:3002811 ! murA transferase

[Term]
id: ARO:3003778
name: Mycobacterium smegmatis ndh with mutation conferring resistance to isoniazid
namespace: antibiotic_resistance
def: "Mutations in the Mycobacterium smegmatis ndh gene that results in increased resistance to isoniazid." [PMID:15673755]
is_a: ARO:3003460 ! antibiotic resistant ndh
relationship: confers_resistance_to_drug ARO:3000520 ! isoniazid

[Term]
id: ARO:3003779
name: Mycobacterium bovis ndh with mutation conferring resistance to isoniazid
namespace: antibiotic_resistance
def: "Mutations in the Mycobacterium bovis ndh gene that results in increased resistance to isoniazid." [PMID:15673755]
is_a: ARO:3003460 ! antibiotic resistant ndh
relationship: confers_resistance_to_drug ARO:3000520 ! isoniazid

[Term]
id: ARO:3003780
name: nybomycin
namespace: antibiotic_resistance
def: "A  heterocyclic antibiotic that targets mutant gyrA (type II topoisomerase) containing an S84L substitution, counteracting acquired quinolone resistance. It is effective against quinolone-resistant Gram-positive bacteria including S. aureus and E. faecalis. Due to its ability to counteract quinolone resistance by targeting the mutant form of the gyrA protein, it is classified as a reverse antibiotic (RA)." [PMID:22534508, PMID:16589716]
is_a: ARO:3000003 ! antibiotic without defined classification
xref: PubChem:169159

[Term]
id: ARO:3003784
name: Mycobacterium tuberculosis intrinsic murA conferring resistance to fosfomycin
namespace: antibiotic_resistance
def: "Mycobacterium tuberculosis murA confers intrinsic resistance to fosfomycin. The presence of an aspartic acid residue in place of the critical cysteine at position 117 that enables fosfomycin binding is believed to be responsible for this intrinsic resistance." [PMID:22404577, PMID:10589726]
is_a: ARO:3002811 ! murA transferase

[Term]
id: ARO:3003785
name: Chlamydia trachomatis intrinsic murA conferring resistance to fosfomycin
namespace: antibiotic_resistance
def: "Chlamydia murA confers intrinsic resistance to fosfomycin. The presence of an aspartic acid residue in place of the critical cysteine at position 119 that enables fosfomycin binding is believed to be responsible for this intrinsic resistance." [PMID:12562791]
is_a: ARO:3002811 ! murA transferase

[Term]
id: ARO:3003786
name: fluoroquinolone self resistant parC
namespace: antibiotic_resistance
def: "Inherent parC resistance to fluoroquinolone from an antibiotic producer. The presence of these genes confers self-resistance to the antibiotic it produces." []
is_a: ARO:3000492 ! gene involved in self-resistance to antibiotic
relationship: confers_resistance_to ARO:0000001 ! fluoroquinolone antibiotic

[Term]
id: ARO:3003787
name: aminocoumarin self resistant parY
namespace: antibiotic_resistance
def: "Inherent ParY resistant to aminocoumarin from an antibiotic producer. The presence of these genes confers self resistance to the antibiotic it produces" []
is_a: ARO:3000492 ! gene involved in self-resistance to antibiotic
relationship: confers_resistance_to ARO:3000103 ! aminocoumarin antibiotic

[Term]
id: ARO:3003788
name: Bacillus subtilis pgsA with mutation conferring resistance to daptomycin
namespace: antibiotic_resistance
def: "Point mutations that occur within the Bacillus subtilis pgsA gene resulting in resistance to daptomycin." [PMID:21709092]
is_a: ARO:3003080 ! daptomycin resistant pgsA
relationship: confers_resistance_to_drug ARO:0000068 ! daptomycin

[Term]
id: ARO:3003789
name: Campylobacter jejuni gyrA conferring resistance to fluoroquinolones
namespace: antibiotic_resistance
def: "Campylobacter jejuni is a major bacterial infectious agent associated with gastroenteritis. Quinolone resistance is reportedly conferred by a single C-257-T nucleotide substitution in the gyrA gene." [PMID:26658311]
is_a: ARO:3003292 ! fluoroquinolone resistant gyrA
relationship: confers_resistance_to_drug ARO:0000036 ! ciprofloxacin

[Term]
id: ARO:3003790
name: Enterococcus faecium liaF mutant conferring daptomycin resistance
namespace: antibiotic_resistance
def: "liaF is an accessory protein that acts as a negative regulator of liaRS signal transduction pathway. Mutations confer daptomycin resistance." [PMID:21899450, PMID:15793168]
is_a: ARO:3003279 ! antibiotic resistant liaFSR system
is_a: ARO:3004262 ! daptomycin resistant liaF
relationship: confers_resistance_to_drug ARO:0000068 ! daptomycin

[Term]
id: ARO:3003791
name: Enterococcus faecalis liaS mutant conferring daptomycin resistance
namespace: antibiotic_resistance
def: "liaS is a histidine kinase found in the liaFSR signal transduction pathway. Mutations confer daptomycin resistance." [PMID:21899450]
is_a: ARO:3003279 ! antibiotic resistant liaFSR system
is_a: ARO:3004264 ! daptomycin resistant liaS
relationship: confers_resistance_to_drug ARO:0000068 ! daptomycin

[Term]
id: ARO:3003792
name: Enterococcus faecalis liaR mutant conferring daptomycin resistance
namespace: antibiotic_resistance
def: "liaR is a response regulator found in the liaFSR signal transduction pathway. Mutations confer daptomycin resistance." [PMID:23959318]
is_a: ARO:3003279 ! antibiotic resistant liaFSR system
is_a: ARO:3004263 ! daptomycin resistant liaR
relationship: confers_resistance_to_drug ARO:0000068 ! daptomycin

[Term]
id: ARO:3003793
name: SPM-1
namespace: antibiotic_resistance
def: "Plasmid-mediated SPM metallo-beta-lactamase conferring resistance to carbapenem. Originally isolated from Pseudomonas aeruginosa. Responsible for carbapenem-resistant Pseudomonas aeruginosa (CRPA) outbreaks in Brazil." [PMID:12407123, PMID:16239284]
is_a: ARO:3000580 ! SPM beta-lactamase

[Term]
id: ARO:3003794
name: Staphylococcus aureus walK with mutation conferring resistance to daptomycin
namespace: antibiotic_resistance
def: "walK is the histidine kinase sensor of a two-component regulatory system controlling peptidoglycan metabolism through regulation of the expression of most of the peptidoglycan hydrolase genes. Mutations in the gene have been found that confer daptomycin resistance." [PMID:23554895, PMID:16723576]
is_a: ARO:3003795 ! daptomycin resistant walK
relationship: confers_resistance_to_drug ARO:0000068 ! daptomycin
synonym: "vicK" EXACT []
synonym: "yycG" EXACT []

[Term]
id: ARO:3003795
name: daptomycin resistant walK
namespace: antibiotic_resistance
def: "Mutations to the walK gene, part of a cell wall metabolism 2-component regulatory system, confers resistance to antibiotics, specifically daptomycin." [PMID:23554895]
is_a: ARO:0000031 ! antibiotic resistant gene variant or mutant
is_a: ARO:3000751 ! determinant of resistance to peptide antibiotics
relationship: confers_resistance_to ARO:3000053 ! peptide antibiotic
relationship: confers_resistance_to_drug ARO:0000068 ! daptomycin

[Term]
id: ARO:3003796
name: Acinetobacter baumannii ampC beta-lactamase
namespace: antibiotic_resistance
def: "A class C beta-lactamase found in Acinetobacter baumannii that confers resistance to piperacillin and cefepime." [PMID:21304033]
is_a: ARO:3004232 ! ampC-type beta-lactamase
relationship: confers_resistance_to_drug ARO:0000059 ! cefepime
relationship: confers_resistance_to_drug ARO:0000078 ! piperacillin

[Term]
id: ARO:3003797
name: Enterococcus faecalis YybT with mutation conferring daptomycin resistance
namespace: antibiotic_resistance
def: "YybT has phosphodiesterase activity towards cyclic dinucleotides using a c-di-GMP hydrolyzing phosphodiesterase domain. Mutations to the gene confer resistance to daptomycin." [PMID:19901023, PMID:23959318]
is_a: ARO:3003798 ! daptomycin resistant YybT
relationship: confers_resistance_to_drug ARO:0000068 ! daptomycin

[Term]
id: ARO:3003798
name: daptomycin resistant YybT
namespace: antibiotic_resistance
def: "Mutations to the YybT gene confers daptomycin resistance" [PMID:23959318, PMID:19901023]
is_a: ARO:0000031 ! antibiotic resistant gene variant or mutant
is_a: ARO:3000751 ! determinant of resistance to peptide antibiotics
relationship: confers_resistance_to ARO:3000053 ! peptide antibiotic
relationship: confers_resistance_to_drug ARO:0000068 ! daptomycin

[Term]
id: ARO:3003800
name: Enterococcus faecalis gdpD with mutation conferring daptomycin resistance
namespace: antibiotic_resistance
def: "gdpD is a glycerolphosphodiesterase whose mutations confer resistance to daptomycin." [PMID:23959318]
is_a: ARO:3003802 ! daptomycin resistant gdpD
relationship: confers_resistance_to_drug ARO:0000068 ! daptomycin

[Term]
id: ARO:3003801
name: bcr-1
namespace: antibiotic_resistance
def: "Transmembrane protein which expels bicyclomycin from the cell, leading to bicyclomycin resistance. Identified in Pseudomonas aeruginosa strains responsible for outbreaks in Brazil, often appearing with blaSPM-1, another bicyclomycin resistance gene" [PMID:26093374, PMID:25085655]
is_a: ARO:0010002 ! major facilitator superfamily (MFS) antibiotic efflux pump
relationship: confers_resistance_to_drug ARO:0000055 ! bicyclomycin

[Term]
id: ARO:3003802
name: daptomycin resistant gdpD
namespace: antibiotic_resistance
def: "Mutations to the gdpD glycerolphosphodiesterase confer resistance to daptomycin." [PMID:23959318]
is_a: ARO:0000031 ! antibiotic resistant gene variant or mutant
is_a: ARO:3000751 ! determinant of resistance to peptide antibiotics
relationship: confers_resistance_to ARO:3000053 ! peptide antibiotic
relationship: confers_resistance_to_drug ARO:0000068 ! daptomycin

[Term]
id: ARO:3003803
name: Staphylococcus aureus agrA with mutation conferring resistance to daptomycin
namespace: antibiotic_resistance
def: "agrA is an autoinducer in a peptide-quorum two-component regulatory system whose mutations confer daptomycin resistance." [PMID:22685286, PMID:23554895]
is_a: ARO:3003804 ! daptomycin resistant agrA
relationship: confers_resistance_to_drug ARO:0000068 ! daptomycin
synonym: "accessory gene regulator protein A" EXACT []

[Term]
id: ARO:3003804
name: daptomycin resistant agrA
namespace: antibiotic_resistance
def: "Mutations to the regulatory gene agrA confer daptomycin resistance." [PMID:22685286, PMID:23554895]
is_a: ARO:0000031 ! antibiotic resistant gene variant or mutant
is_a: ARO:3000751 ! determinant of resistance to peptide antibiotics
relationship: confers_resistance_to ARO:3000053 ! peptide antibiotic
relationship: confers_resistance_to_drug ARO:0000068 ! daptomycin

[Term]
id: ARO:3003805
name: Enterococcus faecalis gshF with mutation conferring daptomycin resistance
namespace: antibiotic_resistance
def: "gshF is a bifunctional glutamate-cysteine ligase/ glutathione synthetase that when mutated, confers daptomycin resistance." [PMID:23959318]
is_a: ARO:3003806 ! daptomycin resistant gshF
relationship: confers_resistance_to_drug ARO:0000068 ! daptomycin

[Term]
id: ARO:3003806
name: daptomycin resistant gshF
namespace: antibiotic_resistance
def: "Mutations to the glutathione synthetase gshF confers daptomycin resistance." [PMID:23959318]
is_a: ARO:0000031 ! antibiotic resistant gene variant or mutant
is_a: ARO:3000751 ! determinant of resistance to peptide antibiotics
relationship: confers_resistance_to ARO:3000053 ! peptide antibiotic

[Term]
id: ARO:3003807
name: Escherichia coli acrR with mutation conferring multidrug antibiotic resistance
namespace: antibiotic_resistance
def: "AcrR is a repressor of the AcrAB-TolC multidrug efflux complex. AcrR mutations result in high level antibiotic resistance. The mutations associated with this model are specific to E. coli." [PMID:16189130]
is_a: ARO:3000702 ! acrR

[Term]
id: ARO:3003808
name: carO
namespace: antibiotic_resistance
def: "carO is a transmembrane beta-barrel involved in the influx of carbapenem antibiotics in Acinetobacter baumannii. Disruption of the carO gene by distinct insertion elements results in a loss of carO expression causing resistance to carbapenem antibiotics. Homologs of carO have been identified in genera Acinetobacter, Moraxella and Psychrobacter." [PMID:15793123]
is_a: ARO:3003768 ! gene conferring resistance via absence
is_a: ARO:3004283 ! CarO porin

[Term]
id: ARO:3003809
name: Acinetobacter baumannii OprD conferring resistance to imipenem
namespace: antibiotic_resistance
def: "An outer member protein (OMP) found in Acinetobacter baumannii involved in the uptake of imipenem and basic amino acids. This porin is homologous to Pseudomonas aeruginosa OprD, which performs an identical function." [PMID:16335991]
is_a: ARO:3003768 ! gene conferring resistance via absence
is_a: ARO:3004278 ! Outer Membrane Porin (Opr)
relationship: confers_resistance_to_drug ARO:3000170 ! imipenem

[Term]
id: ARO:3003810
name: kirromycin self resistant EF-Tu
namespace: antibiotic_resistance
def: "Natural producers of kirromycin and kirromycin-like antibiotics (i.e., kirrothrycin) possess self-resistance, which is classified here" [PMID:9043138]
is_a: ARO:3000492 ! gene involved in self-resistance to antibiotic
relationship: confers_resistance_to ARO:3001219 ! elfamycin antibiotic

[Term]
id: ARO:3003811
name: adeC
namespace: antibiotic_resistance
def: "AdeC is the outer membrane factor of the AdeABC multidrug efflux complex. It can be replaced by other outer membrane channels, and is not essential for antibiotic resistance." [PMID:21173183]
is_a: ARO:3000748 ! subunit of efflux pump conferring antibiotic resistance
relationship: part_of ARO:3000770 ! AdeABC

[Term]
id: ARO:3003813
name: Enterococcus faecalis drmA with mutation conferring daptomycin resistance
namespace: antibiotic_resistance
def: "drmA is an uncharacterized 6-pass membrane protein, with mutations to the protein causing modest resistance to daptomycin." [PMID:23959318]
is_a: ARO:3003814 ! daptomycin resistant drmA
relationship: confers_resistance_to_drug ARO:0000068 ! daptomycin

[Term]
id: ARO:3003814
name: daptomycin resistant drmA
namespace: antibiotic_resistance
def: "Mutations to drmA confer daptomycin resistance." [PMID:23959318]
is_a: ARO:0000031 ! antibiotic resistant gene variant or mutant
is_a: ARO:3000751 ! determinant of resistance to peptide antibiotics
relationship: confers_resistance_to ARO:3000053 ! peptide antibiotic
relationship: confers_resistance_to_drug ARO:0000068 ! daptomycin

[Term]
id: ARO:3003815
name: Enterococcus faecalis YvlB with mutation conferring daptomycin resistance
namespace: antibiotic_resistance
def: "YvlB is a putative target of the liaFSR signalling pathway, whose mutations confer daptomycin resistance." [PMID:23959318]
is_a: ARO:3003816 ! daptomycin resistant YvlB
relationship: confers_resistance_to_drug ARO:0000068 ! daptomycin

[Term]
id: ARO:3003816
name: daptomycin resistant YvlB
namespace: antibiotic_resistance
def: "Mutations to the putative liaFSR target YvlB confer daptomycin resistance." [PMID:23959318]
is_a: ARO:0000031 ! antibiotic resistant gene variant or mutant
is_a: ARO:3000751 ! determinant of resistance to peptide antibiotics
relationship: confers_resistance_to ARO:3000053 ! peptide antibiotic
relationship: confers_resistance_to_drug ARO:0000068 ! daptomycin

[Term]
id: ARO:3003817
name: Acinetobacter baumannii gyrA conferring resistance to fluoroquinolones
namespace: antibiotic_resistance
def: "Mutations in the A subunit of DNA gyrase reduce its affinity for fluoroquinolones, thereby conferring resistance." [PMID:15282231, PMID:21304033]
is_a: ARO:3003292 ! fluoroquinolone resistant gyrA
relationship: confers_resistance_to_drug ARO:0000023 ! enoxacin
relationship: confers_resistance_to_drug ARO:0000036 ! ciprofloxacin
relationship: confers_resistance_to_drug ARO:0000071 ! levofloxacin
relationship: confers_resistance_to_drug ARO:0000074 ! moxifloxacin
relationship: confers_resistance_to_drug ARO:3000659 ! gatifloxacin
relationship: confers_resistance_to_drug ARO:3000660 ! lomefloxacin
relationship: confers_resistance_to_drug ARO:3000661 ! nalidixic acid
relationship: confers_resistance_to_drug ARO:3000662 ! norfloxacin
relationship: confers_resistance_to_drug ARO:3000663 ! ofloxacin
relationship: confers_resistance_to_drug ARO:3000664 ! trovafloxacin
relationship: confers_resistance_to_drug ARO:3000665 ! grepafloxacin
relationship: confers_resistance_to_drug ARO:3000666 ! sparfloxacin
relationship: confers_resistance_to_drug ARO:3000762 ! pefloxacin

[Term]
id: ARO:3003818
name: Acinetobacter baumannii parC conferring resistance to fluoroquinolone
namespace: antibiotic_resistance
def: "Mutations in Acinetobacter baumannii parC that result in resistance to fluoroquinolones." [PMID:27175500]
is_a: ARO:3000619 ! fluoroquinolone resistant parC
relationship: confers_resistance_to_drug ARO:0000023 ! enoxacin
relationship: confers_resistance_to_drug ARO:0000036 ! ciprofloxacin
relationship: confers_resistance_to_drug ARO:0000071 ! levofloxacin
relationship: confers_resistance_to_drug ARO:0000074 ! moxifloxacin
relationship: confers_resistance_to_drug ARO:3000659 ! gatifloxacin
relationship: confers_resistance_to_drug ARO:3000660 ! lomefloxacin
relationship: confers_resistance_to_drug ARO:3000661 ! nalidixic acid
relationship: confers_resistance_to_drug ARO:3000662 ! norfloxacin
relationship: confers_resistance_to_drug ARO:3000663 ! ofloxacin
relationship: confers_resistance_to_drug ARO:3000664 ! trovafloxacin
relationship: confers_resistance_to_drug ARO:3000665 ! grepafloxacin
relationship: confers_resistance_to_drug ARO:3000666 ! sparfloxacin
relationship: confers_resistance_to_drug ARO:3000762 ! pefloxacin

[Term]
id: ARO:3003820
name: mgrB
namespace: antibiotic_resistance
def: "mgrB is a small transmembrane protein produced in the PhoPQ signalling system. It acts as a negative regulator in this system. Inactivation or down-regulation of mgrB confers colistin resistance by absence as shown in Klebsiella pneumoniae" [PMID:25190723]
is_a: ARO:3002984 ! determinant of polymyxin resistance
is_a: ARO:3003768 ! gene conferring resistance via absence
relationship: regulates ARO:3000821 ! phoPQ

[Term]
id: ARO:3003821
name: BAL30072
namespace: antibiotic_resistance
def: "BAL30072 is a monocyclic beta-lactam antibiotic belonging to the sulfactams. BAL30072 was found to trigger the spheroplasting and lysis of Escherichia coli rather than the formation of extensive filaments." [PMID:20308379, PMID:23449829]
is_a: ARO:0000004 ! monobactam
xref: PubChem:52942440

[Term]
id: ARO:3003822
name: battacin
namespace: antibiotic_resistance
def: "Battacin is a cationic lipopeptide antibiotic produced from a Paenibacillus tianmuensis soil isolate. Battacin kills bacteria in vitro and has potent activity against Gram-negative bacteria, including multidrug-resistant and extremely drug-resistant clinical isolates. The bactericidal kinetics of battacin correlate with the depolarization of the cell membrane, suggesting that battacin kills bacteria by disrupting the cytoplasmic membrane." [PMID:22183171]
is_a: ARO:3000035 ! lipopeptide antibiotic
synonym: "octapeptin B5" EXACT []

[Term]
id: ARO:3003823
name: benzalkonium chloride
namespace: antibiotic_resistance
def: "Benzalkonium chloride is a type of cationic surfactant. It is an organic salt called a quaternary ammonium compound. It has three main categories of use: as a biocide, a cationic surfactant, and as a phase transfer agent." [PMID:9079913]
is_a: ARO:3000003 ! antibiotic without defined classification
synonym: "8001-54-5" EXACT []
synonym: "Benzalkonium" EXACT []
synonym: "D00857" EXACT []
synonym: "Zephiran chloride" EXACT []
xref: PubChem:2330

[Term]
id: ARO:3003827
name: rhodamine
namespace: antibiotic_resistance
def: "Rhodamine is a flurone dye that is often used as a tracer due to determine the rate and direction of flow and transport. It permeates the cell membrane of gram negative organisms E. coli and P. aeruginosa." [PMID:9079913]
is_a: ARO:3000003 ! antibiotic without defined classification
synonym: "Rheonine B" EXACT []
synonym: "Rhodamine O" EXACT []
synonym: "Tetraethylrhodamine" EXACT []
xref: PubChem:6694

[Term]
id: ARO:3003830
name: aminocoumarin resistant alaS
namespace: antibiotic_resistance
def: "alanyl-tRNA synthetase conferring resistance to novobiocin in Escherichia coli" [PMID:10217798]
is_a: ARO:0000031 ! antibiotic resistant gene variant or mutant
is_a: ARO:3000477 ! determinant of aminocoumarin resistance
relationship: confers_resistance_to ARO:3000103 ! aminocoumarin antibiotic
relationship: confers_resistance_to_drug ARO:3000111 ! novobiocin

[Term]
id: ARO:3003831
name: temocillin
namespace: antibiotic_resistance
def: "Temocillin is a beta-lactamase resistant carboxypenicillin. It is primarily used for the treatment of multiple drug resistant, Gram-negative bacteria, specifically Enterobacteriaceae." [PMID:22115539, PMID:22294983]
is_a: ARO:3000008 ! penam
synonym: "BRL 17421" EXACT []
synonym: "Temocilline" EXACT []
synonym: "Temocillinum" EXACT []
xref: PubChem:171758

[Term]
id: ARO:3003832
name: ticarcillin
namespace: antibiotic_resistance
def: "Ticarcillin is a carboxypenicillin used for the treatment of Gram-negative bacteria, particularly P. aeruginosa. Ticarcillin's antibiotic properties arise from its ability to prevent cross-linking of peptidoglycan during cell wall synthesis, when the bacteria try to divide, causing cell death." [PMID:21504594, PMID:22252797]
is_a: ARO:3003706 ! penem
synonym: "Ticarcilina" EXACT []
synonym: "Ticarcilline" EXACT []
synonym: "Ticarcillinum" EXACT []
xref: PubChem:36921

[Term]
id: ARO:3003835
name: cdeA
namespace: antibiotic_resistance
def: "Clostridium difficile and Escherichia coli multidrug efflux transporter with antiporter function. Confers resistance to fluoroquinolones in E. coli and acriflavin in C.difficile." [PMID:15383161]
is_a: ARO:3000112 ! multidrug and toxic compound extrusion (MATE) transporter
relationship: confers_resistance_to ARO:0000001 ! fluoroquinolone antibiotic
relationship: confers_resistance_to_drug ARO:0000045 ! acriflavine

[Term]
id: ARO:3003836
name: qacH
namespace: antibiotic_resistance
def: "qacH is a subunit of the qac multidrug efflux pump in Vibrio cholerae" [PMID:16801431]
is_a: ARO:0010003 ! small multidrug resistance (SMR) antibiotic efflux pump
relationship: confers_resistance_to ARO:0000001 ! fluoroquinolone antibiotic

[Term]
id: ARO:3003838
name: gadW
namespace: antibiotic_resistance
def: "GadW is an AraC-family regulator that promotes mdtEF expression to confer multidrug resistance. GadW inhibits GadX-dependent activation. GadW clearly represses gadX and, in situations where GadX is missing, activates gadA and gadBC." [PMID:16980449, PMID:12446650]
is_a: ARO:3000451 ! protein(s) and two-component regulatory system modulating antibiotic efflux
relationship: regulates ARO:3000788 ! MdtEF-TolC
synonym: "YhiW" EXACT []

[Term]
id: ARO:3003840
name: aminocoumarin resistant cysB
namespace: antibiotic_resistance
def: "Positive regulator of gene expression in the cysteine regulon. cysB mutants confer resistance to novobiocin, an aminocoumarin antibiotic, in Escherichia coli." [PMID:1886615]
is_a: ARO:0000031 ! antibiotic resistant gene variant or mutant
is_a: ARO:3000477 ! determinant of aminocoumarin resistance
relationship: confers_resistance_to ARO:3000103 ! aminocoumarin antibiotic
relationship: confers_resistance_to_drug ARO:3000111 ! novobiocin

[Term]
id: ARO:3003841
name: kdpE
namespace: antibiotic_resistance
def: "kdpE is a transcriptional activator that is part of the two-component system KdpD/KdpE that is studied for its regulatory role in potassium transport and has been identified as an adaptive regulator involved in the virulence and intracellular survival of pathogenic bacteria. kdpE regulates a range of virulence loci through direct promoter binding." [PMID:23555240, PMID:12618449]
is_a: ARO:3000750 ! protein of two-component regulatory system modulating antibiotic efflux
relationship: part_of ARO:3004046 ! kdpDE

[Term]
id: ARO:3003842
name: MUS-2
namespace: antibiotic_resistance
def: "MUS-2 is a chromosome-encoded beta-lactamase from Myroides odoratimimus." [PMID:26257915]
is_a: ARO:3004067 ! MUS beta-lactamase

[Term]
id: ARO:3003843
name: leuO
namespace: antibiotic_resistance
def: "leuO, a LysR family transcription factor, exists in a wide variety of bacteria of the family Enterobacteriaceae and is involved in the regulation of as yet unidentified genes affecting the stress response and pathogenesis expression. LeuO is also an activator of the MdtNOP efflux pump." [PMID:21883529, PMID:19429622]
is_a: ARO:3000451 ! protein(s) and two-component regulatory system modulating antibiotic efflux
relationship: regulates ARO:3004101 ! MdtNOP

[Term]
id: ARO:3003844
name: mfd
namespace: antibiotic_resistance
def: "mfd dissociates transcription elongation complexes blocked at nonpairing lesions and mediates recruitment of DNA repair proteins. The Mfd (mutation frequency decline) protein, also known as transcription-repair coupling factor, is responsible for ATP-dependent removal of stalled RNA polymerase from DNA lesions by inducing forward movement of the RNA polymerase and subsequent recruitment of nucleotide excision repair machinery to the sites of the lesions." [PMID:17239578, PMID:18535657]
is_a: ARO:3000419 ! quinolone resistance protein (qnr)
relationship: confers_resistance_to_drug ARO:0000036 ! ciprofloxacin

[Term]
id: ARO:3003846
name: ADC beta-lactamase without carbapenemase activity
namespace: antibiotic_resistance
def: "ADC beta-lactamases, also known as AmpC beta-lactamases, are cephalosporinases with extended-spectrum resistance to cephalosporins but not to carbapenems. ADC beta-lactamases are found in Acinetobacter sp. and Oligella urethralis." [PMID:15980372]
is_a: ARO:3000076 ! class C beta-lactamase
relationship: confers_resistance_to ARO:0000032 ! cephalosporin

[Term]
id: ARO:3003847
name: ADC-1
namespace: antibiotic_resistance
def: "ADC-1 is a beta-lactamase found in Acinetobacter baumannii." [PMID:10639377]
is_a: ARO:3003846 ! ADC beta-lactamase without carbapenemase activity

[Term]
id: ARO:3003848
name: ADC-2
namespace: antibiotic_resistance
def: "ADC-2 is a beta-lactamase found in Oligella urethralis." [PMID:12709319]
is_a: ARO:3003846 ! ADC beta-lactamase without carbapenemase activity

[Term]
id: ARO:3003849
name: ADC-3
namespace: antibiotic_resistance
def: "ADC-3 is a beta-lactamase found in Acinetobacter baumannii." [PMID:12709319]
is_a: ARO:3003846 ! ADC beta-lactamase without carbapenemase activity

[Term]
id: ARO:3003850
name: ADC-4
namespace: antibiotic_resistance
def: "ADC-4 is a beta-lactamase found in Acinetobacter baumannii." [PMID:12709319]
is_a: ARO:3003846 ! ADC beta-lactamase without carbapenemase activity

[Term]
id: ARO:3003851
name: ADC-5
namespace: antibiotic_resistance
def: "ADC-5 is a beta-lactamase found in Acinetobacter pittii." [PMID:15047547]
is_a: ARO:3003846 ! ADC beta-lactamase without carbapenemase activity

[Term]
id: ARO:3003852
name: ADC-6
namespace: antibiotic_resistance
def: "ADC-6 is a beta-lactamase found in Acinetobacter baumannii." [PMID:14742218]
is_a: ARO:3003846 ! ADC beta-lactamase without carbapenemase activity

[Term]
id: ARO:3003853
name: ADC-7
namespace: antibiotic_resistance
def: "ADC-7 is a beta-lactamase that is found in Acinetobacter baumannii." [PMID:15980372]
is_a: ARO:3003846 ! ADC beta-lactamase without carbapenemase activity

[Term]
id: ARO:3003854
name: ADC-8
namespace: antibiotic_resistance
def: "ADC-8 is a beta-lactamase found in Acinetobacter sp." [PMID:17403709]
is_a: ARO:3003846 ! ADC beta-lactamase without carbapenemase activity

[Term]
id: ARO:3003856
name: ADC-12
namespace: antibiotic_resistance
def: "ADC-12 is a beta-lactamase found in Acinetobacter pittii." [PMID:19029333]
is_a: ARO:3003846 ! ADC beta-lactamase without carbapenemase activity

[Term]
id: ARO:3003857
name: ADC-13
namespace: antibiotic_resistance
def: "ADC-13 is a beta-lactamase found in Acinetobacter pittii." [PMID:19029333]
is_a: ARO:3003846 ! ADC beta-lactamase without carbapenemase activity

[Term]
id: ARO:3003858
name: ADC-14
namespace: antibiotic_resistance
def: "ADC-14 is a beta-lactamase found in Acinetobacter pittii." [PMID:19029333, PMID:18065824]
is_a: ARO:3003846 ! ADC beta-lactamase without carbapenemase activity

[Term]
id: ARO:3003859
name: ADC-15
namespace: antibiotic_resistance
def: "ADC-15 is a beta-lactamase found in Acinetobacter pittii." [PMID:19029333]
is_a: ARO:3003846 ! ADC beta-lactamase without carbapenemase activity

[Term]
id: ARO:3003860
name: ADC-16
namespace: antibiotic_resistance
def: "ADC-16 is a beta-lactamase found in Acinetobacter pittii." [PMID:19029333]
is_a: ARO:3003846 ! ADC beta-lactamase without carbapenemase activity

[Term]
id: ARO:3003861
name: ADC-17
namespace: antibiotic_resistance
def: "ADC-17 is a beta-lactamase found in Acinetobacter pittii." [PMID:19029333]
is_a: ARO:3003846 ! ADC beta-lactamase without carbapenemase activity

[Term]
id: ARO:3003862
name: ADC-18
namespace: antibiotic_resistance
def: "ADC-18 is a beta-lactamase found in Acinetobacter pittii." [PMID:19029333]
is_a: ARO:3003846 ! ADC beta-lactamase without carbapenemase activity

[Term]
id: ARO:3003863
name: ADC-19
namespace: antibiotic_resistance
def: "ADC-19 is a beta-lactamase found in Acinetobacter pittii." [PMID:19029333]
is_a: ARO:3003846 ! ADC beta-lactamase without carbapenemase activity

[Term]
id: ARO:3003864
name: ADC-20
namespace: antibiotic_resistance
def: "ADC-20 is a beta-lactamase found in Acinetobacter pittii." [PMID:19029333]
is_a: ARO:3003846 ! ADC beta-lactamase without carbapenemase activity

[Term]
id: ARO:3003865
name: ADC-21
namespace: antibiotic_resistance
def: "ADC-21 is a beta-lactamase found in Acinetobacter pittii." [PMID:19029333]
is_a: ARO:3003846 ! ADC beta-lactamase without carbapenemase activity

[Term]
id: ARO:3003866
name: ADC-22
namespace: antibiotic_resistance
def: "ADC-22 is a beta-lactamase found in Acinetobacter pittii." [PMID:19029333]
is_a: ARO:3003846 ! ADC beta-lactamase without carbapenemase activity

[Term]
id: ARO:3003867
name: ADC-23
namespace: antibiotic_resistance
def: "ADC-23 is a beta-lactamase found in Acinetobacter pittii." [PMID:19029333]
is_a: ARO:3003846 ! ADC beta-lactamase without carbapenemase activity

[Term]
id: ARO:3003868
name: ADC-25
namespace: antibiotic_resistance
def: "ADC-25 is a beta-lactamase found in Acinetobacter baumannii." [PMID:18077141]
is_a: ARO:3003846 ! ADC beta-lactamase without carbapenemase activity

[Term]
id: ARO:3003870
name: ADC-31
namespace: antibiotic_resistance
def: "ADC-31 is a beta-lactamase found in Acinetobacter baumannii." [PMID:22038960]
is_a: ARO:3003846 ! ADC beta-lactamase without carbapenemase activity

[Term]
id: ARO:3003871
name: ADC-39
namespace: antibiotic_resistance
def: "ADC-39 is a beta-lactamase found in Acinetobacter baumannii." [PMID:18765689]
is_a: ARO:3003846 ! ADC beta-lactamase without carbapenemase activity

[Term]
id: ARO:3003872
name: ADC-41
namespace: antibiotic_resistance
def: "ADC-41 is a beta-lactamase found in Acinetobacter pittii." [PMID:20368407]
is_a: ARO:3003846 ! ADC beta-lactamase without carbapenemase activity

[Term]
id: ARO:3003873
name: ADC-42
namespace: antibiotic_resistance
def: "ADC-42 is a beta-lactamase found in Acinetobacter pittii." [PMID:20368407]
is_a: ARO:3003846 ! ADC beta-lactamase without carbapenemase activity

[Term]
id: ARO:3003874
name: ADC-43
namespace: antibiotic_resistance
def: "ADC-43 is a beta-lactamase found in Acinetobacter pittii." [PMID:20368407]
is_a: ARO:3003846 ! ADC beta-lactamase without carbapenemase activity

[Term]
id: ARO:3003875
name: Enterococcus faecium EF-Tu mutants conferring resistance to elfamycin
namespace: antibiotic_resistance
def: "Sequence variants of Enterococcus faecium elongation factor Tu that confer resistance to elfamycin antibiotics." [PMID:7989561]
is_a: ARO:3001312 ! elfamycin resistant EF-Tu

[Term]
id: ARO:3003876
name: ADC-44
namespace: antibiotic_resistance
def: "ADC-44 is a beta-lactamase found in Acinetobacter pittii." [PMID:20368407]
is_a: ARO:3003846 ! ADC beta-lactamase without carbapenemase activity

[Term]
id: ARO:3003878
name: ADC-56
namespace: antibiotic_resistance
def: "ADC-56 is a beta-lactamase found in Acinetobacter baumannii." [PMID:21788456]
is_a: ARO:3003846 ! ADC beta-lactamase without carbapenemase activity

[Term]
id: ARO:3003879
name: ADC-61
namespace: antibiotic_resistance
def: "ADC-61 is a beta-lactamase found in Acinetobacter baumannii." [PMID:26125919]
is_a: ARO:3003846 ! ADC beta-lactamase without carbapenemase activity

[Term]
id: ARO:3003880
name: ADC-74
namespace: antibiotic_resistance
def: "ADC-74 is a beta-lactamase found in Acinetobacter baumannii." [PMID:26824943]
is_a: ARO:3003846 ! ADC beta-lactamase without carbapenemase activity

[Term]
id: ARO:3003881
name: ADC-75
namespace: antibiotic_resistance
def: "ADC-75 is a beta-lactamase found in Acinetobacter baumannii." [PMID:26824943]
is_a: ARO:3003846 ! ADC beta-lactamase without carbapenemase activity

[Term]
id: ARO:3003882
name: ADC-76
namespace: antibiotic_resistance
def: "ADC-76 is a beta-lactamase found in Acinetobacter baumannii." [PMID:26824943]
is_a: ARO:3003846 ! ADC beta-lactamase without carbapenemase activity

[Term]
id: ARO:3003883
name: ADC-77
namespace: antibiotic_resistance
def: "ADC-77 is a beta-lactamase found in Acinetobacter baumannii." [PMID:26824943]
is_a: ARO:3003846 ! ADC beta-lactamase without carbapenemase activity

[Term]
id: ARO:3003884
name: ADC-78
namespace: antibiotic_resistance
def: "ADC-78 is a beta-lactamase found in Acinetobacter baumannii." [PMID:26824943]
is_a: ARO:3003846 ! ADC beta-lactamase without carbapenemase activity

[Term]
id: ARO:3003885
name: ADC-79
namespace: antibiotic_resistance
def: "ADC-79 is a beta-lactamase found in Acinetobacter baumannii." [PMID:26824943]
is_a: ARO:3003846 ! ADC beta-lactamase without carbapenemase activity

[Term]
id: ARO:3003886
name: ADC-80
namespace: antibiotic_resistance
def: "ADC-80 is a beta-lactamase found in Acinetobacter baumannii." [PMID:26824943]
is_a: ARO:3003846 ! ADC beta-lactamase without carbapenemase activity

[Term]
id: ARO:3003887
name: ADC-81
namespace: antibiotic_resistance
def: "ADC-81 is a beta-lactamase found in Acinetobacter baumannii." [PMID:26824943]
is_a: ARO:3003846 ! ADC beta-lactamase without carbapenemase activity

[Term]
id: ARO:3003888
name: ADC-82
namespace: antibiotic_resistance
def: "ADC-82 is a beta-lactamase found in Acinetobacter baumannii." [PMID:21398552, PMID:22952140]
is_a: ARO:3003846 ! ADC beta-lactamase without carbapenemase activity

[Term]
id: ARO:3003889
name: Escherichia coli GlpT with mutation conferring resistance to fosfomycin
namespace: antibiotic_resistance
def: "Point mutations to the active importer GlpT, which is involved with the uptake of many phosphorylated sugars, confer resistance to fosfomycin by reducing import of the drug into the bacteria." [PMID:12936984, PMID:20071153]
is_a: ARO:0000031 ! antibiotic resistant gene variant or mutant
is_a: ARO:3004247 ! GlpT
relationship: confers_resistance_to_drug ARO:0000025 ! fosfomycin

[Term]
id: ARO:3003890
name: Escherichia coli UhpT with mutation conferring resistance to fosfomycin
namespace: antibiotic_resistance
def: "Mutations to the active importer UhpT, which is involved with the uptake of many phosphorylated sugars, confer resistance to fosfomycin by reducing import of the drug into the bacteria." [PMID:20071153]
is_a: ARO:0000031 ! antibiotic resistant gene variant or mutant
is_a: ARO:3004248 ! UhpT
relationship: confers_resistance_to_drug ARO:0000025 ! fosfomycin

[Term]
id: ARO:3003893
name: Escherichia coli UhpA with mutation conferring resistance to fosfomycin
namespace: antibiotic_resistance
def: "uhpA is a positive activator of the fosfomycin importer uhpT, thus mutations to uhpA confer fosfomycin resistance by reducing uhpT expression. Both knockout and amino acid substitution mutations have been found that confer resistance, with the Protein Knockout model describing the large, knockout mutations causing loss of function of the gene, and the Protein Variant model describing the amino acid substitutions." [PMID:20071153]
is_a: ARO:0000031 ! antibiotic resistant gene variant or mutant
is_a: ARO:3004249 ! UhpA
relationship: confers_resistance_to_drug ARO:0000025 ! fosfomycin

[Term]
id: ARO:3003894
name: Rm3
namespace: antibiotic_resistance
def: "Rm3 is a class B3 metallo-beta-lactamase isolated from a metagenomic soil sample in Yorkshire, United Kingdom, shown to confer resistance to clinically used penicillins, cephalosporins, and carbapenems." [PMID:27431213]
is_a: ARO:3004225 ! Rm3 family beta-lactamase

[Term]
id: ARO:3003895
name: Pseudomonas mutant PhoP conferring resistance to colistin
namespace: antibiotic_resistance
def: "Mutations in Pseudomonas aeruginosa PhoP of the two-component PhoPQ regulatory system. Presence of mutation confers resistance to colistin." [PMID:24412662]
is_a: ARO:3000834 ! phoP
relationship: confers_resistance_to_drug ARO:3000622 ! colistin A
relationship: confers_resistance_to_drug ARO:3000624 ! colistin B

[Term]
id: ARO:3003896
name: Pseudomonas mutant PhoQ conferring resistance to colistin
namespace: antibiotic_resistance
def: "Mutations in Pseudomonas aeruginosa PhoQ of the two-component PhoPQ regulatory system. Presence of mutation confers resistance to colistin" [PMID:24412662]
is_a: ARO:3000835 ! phoQ
relationship: confers_resistance_to_drug ARO:0000067 ! colistin

[Term]
id: ARO:3003897
name: tedizolid
namespace: antibiotic_resistance
def: "Tedizolid is a synthetic oxazolidinone antibiotic that is administered to the patient as a prodrug that is activated in vivo. It acts as an inhibitor of protein synthesis by binding the 50S subunit of the ribosome and preventing formation of the 70S initiation complex. It is active against Gram-positive pathogens." [PMID:22324973, PMID:27904526]
is_a: ARO:3000079 ! oxazolidinone antibiotic
xref: PubChem:11234049

[Term]
id: ARO:3003898
name: lugdunin
namespace: antibiotic_resistance
def: "Lugdunin is a thiazolidine-containing cyclic peptide antibiotic isolated from nasal Staphylococcus lugnunensis that prohibits Staphylococcus aureus colony formation. It is a human commensal bacteria, indicating the potential for further antibiotic discoveries from human microbiota." [PMID:27466123]
is_a: ARO:3000053 ! peptide antibiotic
xref: PubChem:121596231

[Term]
id: ARO:3003899
name: Escherichia coli PtsI with mutation conferring resistance to fosfomycin
namespace: antibiotic_resistance
def: "PtsI (phosphoenolpyruvate-protein phosphotransferase) is involved in cyclic AMP synthesis, which regulates glpT expression. As a result, mutations to ptsI confer resistance to fosfomycin by affecting the regulation of fosfomycin import." [PMID:20071153]
is_a: ARO:0000031 ! antibiotic resistant gene variant or mutant
is_a: ARO:3004250 ! PtsI phosphotransferase
relationship: confers_resistance_to_drug ARO:0000025 ! fosfomycin
synonym: "phosphoenolpyruvate-protein phosphotransferase" EXACT []

[Term]
id: ARO:3003900
name: Escherichia coli CyaA with mutation conferring resistance to fosfomycin
namespace: antibiotic_resistance
def: "CyaA (adenylate cyclase) is involved with the synthesis of cyclic AMP which regulates the fosfomycin transporter glpT. As a result, mutations to cyaA confer resistance to fosfomycin." [PMID:14519998, PMID:20071153]
is_a: ARO:0000031 ! antibiotic resistant gene variant or mutant
is_a: ARO:3004251 ! cya adenylate cyclase
relationship: confers_resistance_to_drug ARO:0000025 ! fosfomycin
synonym: "adenylate cyclase" EXACT []

[Term]
id: ARO:3003901
name: Staphylococcus aureus GlpT with mutation conferring resistance to fosfomycin
namespace: antibiotic_resistance
def: "Mutations to the active importer GlpT, which is involved with the uptake of many phosphorylated sugars, confer resistance to fosfomycin by reducing import of the drug into the bacteria." [PMID:26793179]
is_a: ARO:0000031 ! antibiotic resistant gene variant or mutant
is_a: ARO:3004247 ! GlpT
relationship: confers_resistance_to_drug ARO:0000025 ! fosfomycin

[Term]
id: ARO:3003902
name: Staphylococcus aureus UhpT with mutation conferring resistance to fosfomycin
namespace: antibiotic_resistance
def: "Mutations to the active importer UhpT, which is involved with the uptake of many phosphorylated sugars, confer resistance to fosfomycin by reducing import of the drug into the bacteria." [PMID:26793179]
is_a: ARO:0000031 ! antibiotic resistant gene variant or mutant
is_a: ARO:3004248 ! UhpT
relationship: confers_resistance_to_drug ARO:0000025 ! fosfomycin

[Term]
id: ARO:3003903
name: thusin
namespace: antibiotic_resistance
def: "Thusin is a two-component lantibiotic isolated from B. thuringiensis strain BGSC 4BT1, exhibiting antimicrobial activity against several Gram-positive pathogens. Bacillus cereus, Listeria monocytogenes, Staphylococcus aureus (MRSA), Staphylococcus sciuri, Enterococcus faecalis, and Streptococcus pneumoniae have all shown susceptibility to Thusin, with inhibition activities greater than Vancomycin or other lantibiotics." [PMID:27486447]
is_a: ARO:3000053 ! peptide antibiotic

[Term]
id: ARO:3003904
name: formicin
namespace: antibiotic_resistance
def: "Formicin is a two-component broad-spectrum lantibiotic produced by Bacillus paralicheniformis APC 1576, exhibiting antimicrobial activity against several Gram-positive species, including Staphylococcus aureus, Clostridium difficile and Listeria monocytogenes." [PMID:27450592]
is_a: ARO:3000053 ! peptide antibiotic
xref: PubChem:69365

[Term]
id: ARO:3003905
name: ANT(4')-Ib
namespace: antibiotic_resistance
def: "Kanamycin nucleotidyltransferase sequence from Staphylococcus aureus plasmid. Confers resistance to kanamycin, neomycin and other aminoglycosides" [PMID:20585117]
is_a: ARO:3000229 ! ANT(4')

[Term]
id: ARO:3003907
name: cipA
namespace: antibiotic_resistance
def: "Cfr-like methyltransferase enzyme conferring resistance to multiple clinically relevant antibiotic classes." [PMID:23752511]
is_a: ARO:3000202 ! Cfr 23S ribosomal RNA methyltransferase
relationship: confers_resistance_to_drug ARO:0000046 ! lincomycin
relationship: confers_resistance_to_drug ARO:0000066 ! clindamycin
relationship: confers_resistance_to_drug ARO:3000382 ! azidamfenicol
relationship: confers_resistance_to_drug ARO:3000385 ! chloramphenicol
relationship: confers_resistance_to_drug ARO:3000456 ! thiamphenicol
relationship: confers_resistance_to_drug ARO:3000669 ! pristinamycin IIA
relationship: confers_resistance_to_drug ARO:3000671 ! tiamulin
relationship: confers_resistance_to_drug ARO:3000672 ! madumycin II
relationship: confers_resistance_to_drug ARO:3000673 ! griseoviridin
relationship: confers_resistance_to_drug ARO:3000674 ! dalfopristin

[Term]
id: ARO:3003908
name: Erm(47)
namespace: antibiotic_resistance
def: "Chromosome-encoded gene conferring MLSB resistance. Identified from Helcococcus kunzii." [PMID:27494920]
is_a: ARO:3000560 ! Erm 23S ribosomal RNA methyltransferase

[Term]
id: ARO:3003914
name: cycB
namespace: antibiotic_resistance
def: "Cytochrome c5 protein. Pseudomonas PA14 mutant cycB confers resistance to aminoglycoside Tobramycin. Resistance only detected in vitro." [PMID:18824604]
is_a: ARO:3000104 ! determinant of aminoglycoside resistance

[Term]
id: ARO:3003915
name: Lysocin E
namespace: antibiotic_resistance
def: "A drug which binds to menaquinone in the bacterial cell membrane. Binding of Lysocin to menaquinone facilitates lysis of the cell." [PMID:25485686]
is_a: ARO:3003919 ! lysocin
xref: PubChem:53373747

[Term]
id: ARO:3003916
name: menaquinone
namespace: antibiotic_resistance
def: "A molecule involved in electron transport in bacterial cell membrane." [PMID:25485686]
is_a: ARO:3000708 ! antibiotic target
is_a: ARO:3000710 ! cell membrane component targeted by antibiotic
relationship: targeted_by_drug ARO:3003915 ! Lysocin E
synonym: "Vitamin K2" EXACT []
xref: PubChem:5287554

[Term]
id: ARO:3003917
name: Staphylococcus aureus menA with mutation conferring resistance to lysocin
namespace: antibiotic_resistance
def: "menA encodes a 1,4-dihydroxy-2-naphthoate octaprenyltransferase, with mutations to the protein conferring resistance to lysocin E." [PMID:25485686]
is_a: ARO:3004265 ! lysocin resistant menA
relationship: confers_resistance_to_drug ARO:3003915 ! Lysocin E

[Term]
id: ARO:3003918
name: apmA
namespace: antibiotic_resistance
def: "Plasmid-borne apramycin-resistant aminocyclitol acetyltransferase gene identified from bovine MRSA." [PMID:20876371]
is_a: ARO:3004258 ! amp acetyltransferase
relationship: confers_resistance_to_drug ARO:0000037 ! apramycin

[Term]
id: ARO:3003919
name: lysocin
namespace: antibiotic_resistance
def: "Lysocin family of peptide antibiotics isolated from Lysobacter spp." [PMID:25485686]
is_a: ARO:3000053 ! peptide antibiotic

[Term]
id: ARO:3003920
name: pgpB
namespace: antibiotic_resistance
def: "A gene that produces the protein lipid A 4’-phosphatase" [PMID:20657724]
is_a: ARO:3004287 ! lipid A phosphatase
synonym: "PGN-0524" EXACT []

[Term]
id: ARO:3003921
name: oqxAB
namespace: antibiotic_resistance
def: "oqxAB encodes for OqxAB, a plasmid-encoded efflux pump, which confer resistance to multiple agents including fluoroquinolones." [PMID:19528276]
is_a: ARO:0010004 ! resistance-nodulation-cell division (RND) antibiotic efflux pump
relationship: confers_resistance_to ARO:0000001 ! fluoroquinolone antibiotic
relationship: confers_resistance_to_drug ARO:0000030 ! tigecycline
relationship: confers_resistance_to_drug ARO:0000036 ! ciprofloxacin
relationship: confers_resistance_to_drug ARO:0000075 ! nitrofurantoin
relationship: confers_resistance_to_drug ARO:3000188 ! trimethoprim

[Term]
id: ARO:3003922
name: oqxA
namespace: antibiotic_resistance
def: "RND efflux pump conferring resistance to fluoroquinolone" [PMID:19528276]
is_a: ARO:3000748 ! subunit of efflux pump conferring antibiotic resistance
relationship: part_of ARO:3003921 ! oqxAB

[Term]
id: ARO:3003923
name: oqxB
namespace: antibiotic_resistance
def: "RND efflux pump conferring resistance to fluoroquinolone" [PMID:19528276]
is_a: ARO:3000748 ! subunit of efflux pump conferring antibiotic resistance
relationship: part_of ARO:3003921 ! oqxAB

[Term]
id: ARO:3003924
name: Haemophilus parainfluenzae gyrA conferring resistance to fluoroquinolones
namespace: antibiotic_resistance
def: "Point mutation of Haemophilus parainfluenzae gyrA resulted in the lowered affinity between fluoroquinolones and GyrA. Thus, conferring resistance. Both Ser and Tyr are hydrophilic amino acids, however Tyr has an additional bulky hydrophobic group which could affect the interaction between the DNA gyrase with quinolones" [PMID:27497656]
is_a: ARO:3003292 ! fluoroquinolone resistant gyrA

[Term]
id: ARO:3003925
name: Haemophilus parainfluenzae parC conferring resistance to fluoroquinolones
namespace: antibiotic_resistance
def: "Point mutation of Haemophilus parainfluenzae parC resulted in the lowered affinity between fluoroquinolones and ParC. Thus, conferring resistance." [PMID:27497656]
is_a: ARO:3000619 ! fluoroquinolone resistant parC

[Term]
id: ARO:3003926
name: Salmonella enterica gyrA conferring resistance to fluoroquinolones
namespace: antibiotic_resistance
def: "Point mutations in Salmonella gyrA that confer resistance to Nalidixic acid, a fluoroquinolone antibiotic. These mutations have also been shown to reduce susceptibility to ciprofloxacin." [PMID:27559761, PMID:27630841]
is_a: ARO:3003292 ! fluoroquinolone resistant gyrA
relationship: confers_resistance_to_drug ARO:0000036 ! ciprofloxacin
relationship: confers_resistance_to_drug ARO:3000661 ! nalidixic acid

[Term]
id: ARO:3003927
name: ceftolozane
namespace: antibiotic_resistance
def: "a 5th generation cephalosporin antibiotic" [PMID:27522066]
is_a: ARO:0000032 ! cephalosporin
synonym: "Zerbaxa" EXACT []
xref: PubChem:53234134

[Term]
id: ARO:3003928
name: Neisseria gonorrhoeae gyrA conferring resistance to fluoroquinolones
namespace: antibiotic_resistance
def: "Point mutation in Neisseria gonorrhoeae DNA gyrase subunit A. Decreases affinity between fluoroquinolone antibiotic molecule and gyrA, thereby conferring resistance to fluoroquinolone" [PMID:27506605]
is_a: ARO:3003292 ! fluoroquinolone resistant gyrA

[Term]
id: ARO:3003929
name: Neisseria gonorrhoeae parC conferring resistance to fluoroquinolone
namespace: antibiotic_resistance
def: "Point mutations in Neisseria gonorrhoeae parC protein that confer resistance to fluoroquinolone by reducing affinity to antibiotic binding site" [PMID:27506605]
is_a: ARO:3000619 ! fluoroquinolone resistant parC

[Term]
id: ARO:3003930
name: rpsJ
namespace: antibiotic_resistance
def: "rpsJ is a tetracycline resistance protein identified in Neisseria gonorrhoeae. Tetracycline resistance is conferred by binding to the ribosome as a 30S ribosomal protection protein." [PMID:27506605]
is_a: ARO:0000002 ! tetracycline-resistant ribosomal protection protein
synonym: "nusE" EXACT []

[Term]
id: ARO:3003931
name: Capnocytophaga gingivalis gyrA conferring resistance to fluoroquinolones
namespace: antibiotic_resistance
def: "Point mutation in Capnocytophaga gingivalis that decreases binding affinity of fluoroquinolone antibiotics to gyrA, thereby conferring resistance." [PMID:27531625]
is_a: ARO:3003292 ! fluoroquinolone resistant gyrA

[Term]
id: ARO:3003932
name: antibiotic efflux inhibitor
namespace: antibiotic_resistance
def: "Compounds and molecules that inhibit the action of antibiotic efflux proteins, thereby decreasing resistance caused by efflux pumps" []
is_a: ARO:0000076 ! resistance-modifying agents

[Term]
id: ARO:3003933
name: Berberine
namespace: antibiotic_resistance
def: "Berberine is a benzylisoquinoline alkaloid shown to reduce MexXY-dependent antibiotic resistance of cephalosporins, macrolides, lincosamides and aminoglycosides in Pseudomonas, Burkholderia and Achromobacter" [PMID:27547203]
is_a: ARO:3003932 ! antibiotic efflux inhibitor
xref: PubChem:2353

[Term]
id: ARO:3003936
name: omadacycline
namespace: antibiotic_resistance
def: "a aminomethylcycline antibiotic that targets 16s rRNA in gram positive and gram negative bacteria" [PMID:27669321]
is_a: ARO:3000050 ! tetracycline antibiotic
xref: PubChem:54697325

[Term]
id: ARO:3003937
name: Neisseria meningititis PBP2 conferring resistance to beta-lactam
namespace: antibiotic_resistance
def: "Point mutation in Neisseria meningititis PBP2 (penA) decreases affinity between beta-lactam antibiotic molecule and PBP2, thereby conferring resistance to beta-lactam." [PMID:27690121, PMID:26787702, PMID:25987627, PMID:16940068, PMID:18986991, PMID:25199775]
is_a: ARO:3003938 ! Penicillin-binding protein mutations conferring resistance to beta-lactam antibiotics
relationship: confers_resistance_to_drug ARO:0000062 ! ceftriaxone
relationship: confers_resistance_to_drug ARO:3000646 ! cefixime

[Term]
id: ARO:3003938
name: Penicillin-binding protein mutations conferring resistance to beta-lactam antibiotics
namespace: antibiotic_resistance
def: "Mutations in PBP transpeptidases that change the affinity for penicillin thereby conferring resistance to penicillin antibiotics" []
is_a: ARO:0000031 ! antibiotic resistant gene variant or mutant
is_a: ARO:3003040 ! beta-lactam resistant penicillin-binding proteins
relationship: confers_resistance_to ARO:0000032 ! cephalosporin
relationship: confers_resistance_to ARO:0000044 ! cephamycin
relationship: confers_resistance_to ARO:3000008 ! penam

[Term]
id: ARO:3003939
name: Salmonella enterica parC conferring resistance to fluoroquinolones
namespace: antibiotic_resistance
def: "Point mutations in Salmonella parC gene implicated in decreased susceptibility to fluoroquinolone antibiotics, primarily ciprofloxacin and nalidixic acid." [PMID:27630841]
is_a: ARO:3000619 ! fluoroquinolone resistant parC
relationship: confers_resistance_to_drug ARO:0000036 ! ciprofloxacin
relationship: confers_resistance_to_drug ARO:3000661 ! nalidixic acid

[Term]
id: ARO:3003940
name: Shigella flexneri gyrA conferring resistance to fluoroquinolones
namespace: antibiotic_resistance
def: "Point mutations in Shigella flexneri gyrA observed to confer resistance to fluoroquinolone antibiotics." [PMID:27620866]
is_a: ARO:3003292 ! fluoroquinolone resistant gyrA
relationship: confers_resistance_to_drug ARO:3000661 ! nalidixic acid
relationship: confers_resistance_to_drug ARO:3000662 ! norfloxacin

[Term]
id: ARO:3003941
name: Shigella flexneri parC conferring resistance to fluoroquinolones
namespace: antibiotic_resistance
def: "Point mutation in parC conferring resistance to fluoroquinolone antibiotics in Shigella flexneri," [PMID:27620866]
is_a: ARO:3000619 ! fluoroquinolone resistant parC
relationship: confers_resistance_to_drug ARO:3000661 ! nalidixic acid
relationship: confers_resistance_to_drug ARO:3000662 ! norfloxacin

[Term]
id: ARO:3003942
name: abcA
namespace: antibiotic_resistance
def: "AbcA is a multidrug resistant ABC transporter that confers resistance to methicillin, daptomycin, cefotaxime, and moenomycin." [PMID:24509312, PMID:19800843, PMID:26160745]
is_a: ARO:0010001 ! ATP-binding cassette (ABC) antibiotic efflux pump
relationship: confers_resistance_to_drug ARO:0000015 ! methicillin
relationship: confers_resistance_to_drug ARO:0000068 ! daptomycin
relationship: confers_resistance_to_drug ARO:3000645 ! cefotaxime
relationship: confers_resistance_to_drug ARO:3000687 ! moenomycin

[Term]
id: ARO:3003947
name: EfrAB
namespace: antibiotic_resistance
def: "EfrAB is a heterodimeric ABC transporter efflux pump found in Enterococcus faecalis and Enterococcus faecium that confers resistance to ciprofloxacin, erythromycin, rifampicin, quinupristine." [PMID:25084670, PMID:14638474]
is_a: ARO:0010001 ! ATP-binding cassette (ABC) antibiotic efflux pump
relationship: confers_resistance_to_drug ARO:0000006 ! erythromycin
relationship: confers_resistance_to_drug ARO:0000036 ! ciprofloxacin
relationship: confers_resistance_to_drug ARO:3000169 ! rifampin

[Term]
id: ARO:3003948
name: efrA
namespace: antibiotic_resistance
def: "efrA is a part of the EfrAB efflux pump, and both efrA and efrB are necessary to confer drug resistance." [PMID:25084670, PMID:14638474]
is_a: ARO:3000748 ! subunit of efflux pump conferring antibiotic resistance
relationship: part_of ARO:3003947 ! EfrAB

[Term]
id: ARO:3003949
name: efrB
namespace: antibiotic_resistance
def: "efrB is a part of the EfrAB efflux pump, and both efrA and efrB are necessary to confer multidrug resistance." [PMID:14638474, PMID:25084670]
is_a: ARO:3000748 ! subunit of efflux pump conferring antibiotic resistance
relationship: part_of ARO:3003947 ! EfrAB

[Term]
id: ARO:3003950
name: msbA
namespace: antibiotic_resistance
def: "MsbA is a multidrug resistance transporter homolog from E. coli and belongs to a superfamily of transporters that contain an adenosine triphosphate (ATP) binding cassette (ABC) which is also called a nucleotide-binding domain (NBD). MsbA is a member of the MDR-ABC transporter group by sequence homology. MsbA transports lipid A, a major component of the bacterial outer cell membrane, and is the only bacterial ABC transporter that is essential for cell viability." [PMID:12195740, PMID:27499013, PMID:19678712, PMID:12358070]
is_a: ARO:0010001 ! ATP-binding cassette (ABC) antibiotic efflux pump
relationship: confers_resistance_to_drug ARO:3000689 ! metronidazole

[Term]
id: ARO:3003951
name: microcin J25
namespace: antibiotic_resistance
def: "microcin J25 is a peptide antibiotic that inhibits transcription by bacterial RNA polymerase. MccJ25 is produced by Escherichia coli strains that harbor a plasmid-borne antibiotic-synthesis and antibiotic-export cassette, consisting of a gene for MccJ25 precursor (a 58 residue linear peptide), two genes for factors that process MccJ25 precursor into MccJ25, and one gene for export of MccJ25." [PMID:15200952]
is_a: ARO:3000053 ! peptide antibiotic
synonym: "MccJ25" EXACT []

[Term]
id: ARO:3003952
name: YojI
namespace: antibiotic_resistance
def: "YojI mediates resistance to the peptide antibiotic microcin J25 when it is expressed from a multicopy vector. YojI is capable of pumping out microcin molecules.  The outer membrane protein TolC in addition to YojI is required for export of microcin J25 out of the cell. Microcin J25 is thus the first known substrate for YojI." [PMID:15866933]
is_a: ARO:0010001 ! ATP-binding cassette (ABC) antibiotic efflux pump
relationship: confers_resistance_to_drug ARO:3003951 ! microcin J25

[Term]
id: ARO:3003953
name: hmrM
namespace: antibiotic_resistance
def: "hmrM is a multidrug efflux pump belonging to the MATE family and functions as a  Na+/drug antiporter." [PMID:14695443, PMID:16614254]
is_a: ARO:3000112 ! multidrug and toxic compound extrusion (MATE) transporter
relationship: confers_resistance_to_drug ARO:0000045 ! acriflavine
relationship: confers_resistance_to_drug ARO:3000662 ! norfloxacin

[Term]
id: ARO:3003954
name: efmA
namespace: antibiotic_resistance
def: "efmA is an MFS transporter permease in  E. faecium." [PMID:19252300]
is_a: ARO:0010002 ! major facilitator superfamily (MFS) antibiotic efflux pump
relationship: confers_resistance_to ARO:0000001 ! fluoroquinolone antibiotic
relationship: confers_resistance_to_drug ARO:0000006 ! erythromycin

[Term]
id: ARO:3003955
name: efpA
namespace: antibiotic_resistance
def: "efpA is an MFS transporter found in Mycobacterium tuberculosis." [PMID:9008277, PMID:15215089, PMID:21871582]
is_a: ARO:0010002 ! major facilitator superfamily (MFS) antibiotic efflux pump
relationship: confers_resistance_to_drug ARO:3000169 ! rifampin
relationship: confers_resistance_to_drug ARO:3000520 ! isoniazid

[Term]
id: ARO:3003956
name: antibacterial free fatty acids
namespace: antibiotic_resistance
def: "Amongst the diverse and potent biological activities of free fatty acids (FFAs) is the ability to kill or inhibit the growth of bacteria. The antibacterial properties of FFAs are used by many organisms to defend against parasitic or pathogenic bacteria. The prime target of FFA action is the cell membrane, where FFAs disrupt the electron transport chain and oxidative phosphorylation. Besides interfering with cellular energy production, FFA action may also result from the inhibition of enzyme activity, impairment of nutrient uptake, generation of peroxidation and auto-oxidation degradation products or direct lysis of bacterial cells." [PMID:19956944]
is_a: ARO:1000003 ! antibiotic molecule

[Term]
id: ARO:3003957
name: palmitic acid
namespace: antibiotic_resistance
def: "Palmitic acid is the most common saturated fatty acid found in animals, plants, and microorganisms. Palmitic acid is found to have antibacterial properties." [PMID:10447892, PMID:19956944, PMID:11744302]
is_a: ARO:3003956 ! antibacterial free fatty acids
synonym: "Cetylic acid" EXACT []
synonym: "Hexadecanoic acid" EXACT []
synonym: "N-Hexadecanoic acid" EXACT []
synonym: "Palmitate" EXACT []
xref: PubChem:985

[Term]
id: ARO:3003958
name: oleic acid
namespace: antibiotic_resistance
def: "Oleic acid is a fatty acid that occurs naturally in various animal and vegetable fats and oils. Oleic acid is found to have antibacterial activity, particularly in inhibiting the growth of several Gram-positive bacterial species." [PMID:18754790, PMID:19956944, PMID:393631, PMID:10447892, PMID:10925024]
is_a: ARO:3003956 ! antibacterial free fatty acids
synonym: "Cis-9-Octadecenoic acid" EXACT []
synonym: "Cis-Oleic acid" EXACT []
synonym: "Elaidoic acid" EXACT []
synonym: "Oleate" EXACT []
xref: PubChem:445639

[Term]
id: ARO:3003959
name: linoleic acid
namespace: antibiotic_resistance
def: "Linoleic acid is a polyunsaturated omega-6 fatty acid. Linoleic acid has been found to have antibacterial activity, particularly in inhibiting the growth of Gram-positive bacterial species." [PMID:19956944, PMID:10447892, PMID:10925024, PMID:93615]
is_a: ARO:3003956 ! antibacterial free fatty acids
synonym: "Linoleate" EXACT []
synonym: "Linolic acid" EXACT []
synonym: "Telfairic acid" EXACT []
xref: PubChem:5280450

[Term]
id: ARO:3003960
name: farAB
namespace: antibiotic_resistance
def: "farAB is an MFS efflux pump found in gonococci that is involved in antibacterial fatty acid resistance. Moreover, expression of the tandemly linked farA and farB genes was positively associated with the presence of the MtrR transcriptional regulatory protein that normally downregulates the expression of mtrCDE." [PMID:10447892]
is_a: ARO:0010002 ! major facilitator superfamily (MFS) antibiotic efflux pump
relationship: confers_resistance_to_drug ARO:3003957 ! palmitic acid
relationship: confers_resistance_to_drug ARO:3003958 ! oleic acid
relationship: confers_resistance_to_drug ARO:3003959 ! linoleic acid

[Term]
id: ARO:3003961
name: farA
namespace: antibiotic_resistance
def: "farA is the membrane fusion protein that is part of the farAB efflux pump." [PMID:10447892]
is_a: ARO:3000748 ! subunit of efflux pump conferring antibiotic resistance
relationship: part_of ARO:3003960 ! farAB

[Term]
id: ARO:3003962
name: farB
namespace: antibiotic_resistance
def: "farB is the cytoplasmic transporter protein that is part of the farAB efflux pump. farB corresponds to 3 loci in Pseudomonas aeruginosa PAO1 and 3 loci in Pseudomonas aeruginosa LESB58." [PMID:10447892]
is_a: ARO:3000748 ! subunit of efflux pump conferring antibiotic resistance
relationship: part_of ARO:3003960 ! farAB

[Term]
id: ARO:3003963
name: flo
namespace: antibiotic_resistance
def: "The Flo transporters can be plasmid- or chromosome-encoded. flo is an important determinant of florfenicol resistance in animal isolates of E. coli but is also found in human pathogens (e.g. Salmonella enterica and V. cholerae)." [PMID:11101601, PMID:10639375, PMID:15914491]
is_a: ARO:0010002 ! major facilitator superfamily (MFS) antibiotic efflux pump
relationship: confers_resistance_to_drug ARO:3000385 ! chloramphenicol
relationship: confers_resistance_to_drug ARO:3000461 ! florfenicol

[Term]
id: ARO:3003964
name: hp1181
namespace: antibiotic_resistance
def: "hp1181 is a translocase that is part of the MFS efflux pump family. It is found in H. pylori and has role in the active efflux of antibiotics." [PMID:27303615]
is_a: ARO:0010002 ! major facilitator superfamily (MFS) antibiotic efflux pump
relationship: confers_resistance_to_drug ARO:0000036 ! ciprofloxacin
relationship: confers_resistance_to_drug ARO:0000051 ! tetracycline
relationship: confers_resistance_to_drug ARO:3000689 ! metronidazole

[Term]
id: ARO:3003965
name: hp1184
namespace: antibiotic_resistance
def: "hp1184 is a translocase that belongs to the MATE efflux pump family. It is found in H. pylori and is involved in the active efflux of antibiotics." [PMID:15793129, PMID:27303615]
is_a: ARO:3000112 ! multidrug and toxic compound extrusion (MATE) transporter

[Term]
id: ARO:3003966
name: Klebsiella pneumoniae OmpK35
namespace: antibiotic_resistance
def: "Klebsiella pneumoniae outer membrane porin protein. In beta-lactam-resistant Klebsiella, this porin is often deleted, limiting diffusion of the antibiotic into the cell. Klebsiella strains expressing OmpK35 are often beta-lactam sensitive even in the presence of beta-lactamases because of an inefficient mechanism." [PMID:27645385]
is_a: ARO:3003768 ! gene conferring resistance via absence
is_a: ARO:3004281 ! General Bacterial Porin with reduced permeability to beta-lactams

[Term]
id: ARO:3003967
name: lrfA
namespace: antibiotic_resistance
def: "lfrA is involved in the active efflux of quinolones and is found in Mycobacterium smegmatis. lfrA corresponds to 2 loci in Pseudomonas aeruginosa PAO1 and 2 loci in Pseudomonas aeruginosa LESB58." [PMID:8682782, PMID:10874120]
is_a: ARO:0010002 ! major facilitator superfamily (MFS) antibiotic efflux pump
relationship: confers_resistance_to ARO:0000001 ! fluoroquinolone antibiotic

[Term]
id: ARO:3003968
name: Klebsiella pneumoniae OmpK36
namespace: antibiotic_resistance
def: "Klebsiella pneumoniae outer membrane porin protein. In beta-lactam-resistant Klebsiella, this porin is often deleted, limiting diffusion of the antibiotic into the cell. Klebsiella strains expressing OmpK36 are often beta-lactam sensitive even in the presence of beta-lactamases because of an inefficient mechanism." [PMID:27645385]
is_a: ARO:3003768 ! gene conferring resistance via absence
is_a: ARO:3004281 ! General Bacterial Porin with reduced permeability to beta-lactams

[Term]
id: ARO:3003969
name: lmrP
namespace: antibiotic_resistance
def: "lmrP is a proton motive force-dependent drug transporter that is part of the MFS efflux pump family." [PMID:10532389, PMID:11577166, PMID:7592810]
is_a: ARO:0010002 ! major facilitator superfamily (MFS) antibiotic efflux pump
relationship: confers_resistance_to ARO:0000000 ! macrolide antibiotic
relationship: confers_resistance_to ARO:0000017 ! lincosamide antibiotic
relationship: confers_resistance_to ARO:0000026 ! streptogramin antibiotic
relationship: confers_resistance_to ARO:3000050 ! tetracycline antibiotic

[Term]
id: ARO:3003970
name: D-Ala-D-Ala ligase
namespace: antibiotic_resistance
def: "Non-van ligases that synthesize D-Ala-D-Ala, the default cell wall precursor that makes a cell vulnerable to glycopeptide antibiotics. Mutations in the ddl gene can cause the production of nonfunctional/inactivated D-Ala-D-Ala ligases, which can render bacteria glycopeptide dependent depending on the presence of vancomycin resistance clusters." [PMID:11274474, PMID:16323116]
is_a: ARO:3002906 ! van ligase

[Term]
id: ARO:3003971
name: Erm(44)
namespace: antibiotic_resistance
def: "Variant of Erm(44) isolated from Staphylococcus saprophyticus, confers resistance to lincosamide and macrolide antibiotics but not streptogramins." [PMID:27799208]
is_a: ARO:3000560 ! Erm 23S ribosomal RNA methyltransferase

[Term]
id: ARO:3003972
name: Solithromycin
namespace: antibiotic_resistance
def: "A clinically developed Macrolide antibiotic targeting gram positive and gram negative bacteria." [PMID:27909995]
is_a: ARO:0000000 ! macrolide antibiotic
synonym: "CEM-101" EXACT []
xref: PubChem:72734351

[Term]
id: ARO:3003974
name: Propionibacterium acnes gyrA conferring resistance to fluoroquinolones
namespace: antibiotic_resistance
def: "Point mutations in P. acnes gyrA protein known to confer resistance to fluoroquinolone antibiotics." [PMID:27793740]
is_a: ARO:3003292 ! fluoroquinolone resistant gyrA

[Term]
id: ARO:3003975
name: pactamycin
namespace: antibiotic_resistance
def: "Antibiotic produced by Streptomyces pactum, considered a universal translation inhibitor" [PMID:9398510]
is_a: ARO:3000003 ! antibiotic without defined classification
xref: PubChem:5289124

[Term]
id: ARO:3003976
name: 16S rRNA with mutation conferring resistance to pactamycin
namespace: antibiotic_resistance
def: "Point mutations in bacterial 16S rRNA that confer resistance to antibiotic pactamycin" [PMID:9398510]
is_a: ARO:3003211 ! 16S rRNA with mutation conferring antibiotic resistance
relationship: confers_resistance_to ARO:3003975 ! pactamycin

[Term]
id: ARO:3003977
name: Halobacterium salinarum 16S rRNA mutation conferring resistance to pactamycin
namespace: antibiotic_resistance
def: "Point mutations in Halobacterium 16S rRNA that confer resistance to pactamycin antibiotic" [PMID:9398510]
is_a: ARO:3003976 ! 16S rRNA with mutation conferring resistance to pactamycin
relationship: confers_resistance_to_drug ARO:3003975 ! pactamycin

[Term]
id: ARO:3003978
name: Chlamydomonas reinhardtii 16S rRNA (rrnS) mutation conferring resistance to streptomycin
namespace: antibiotic_resistance
def: "Point mutation in C. reinhardtii rrnS conferring resistance to streptomycin antibiotic." [PMID:2583478]
is_a: ARO:3003666 ! 16s rRNA with mutation conferring resistance to aminoglycoside antibiotics
relationship: confers_resistance_to_drug ARO:0000040 ! streptomycin

[Term]
id: ARO:3003979
name: Eravacycline
namespace: antibiotic_resistance
def: "A fluorocycline that acts to inhibit the bacterial ribosome." [PMID:23979750]
is_a: ARO:3000050 ! tetracycline antibiotic
synonym: "7-fluoro-9-pyrrolidinoacetamido-6-demethyl-6-deoxytetracycline" EXACT []
synonym: "TP-434" EXACT []
xref: PubChem:54726192

[Term]
id: ARO:3003980
name: tetA(48)
namespace: antibiotic_resistance
def: "TetA(48) is a Tetracycline efflux pump described in Paenibacillus sp. LC231, a strain of Paenibacillus isolated from Lechuguilla Cave, NM, USA. Described by Pawlowski et al. 2016." [PMID:27929110]
is_a: ARO:0010002 ! major facilitator superfamily (MFS) antibiotic efflux pump
relationship: confers_resistance_to_drug ARO:0000051 ! tetracycline

[Term]
id: ARO:3003981
name: tetB(48)
namespace: antibiotic_resistance
def: "Tetracycline resistant TetB(48) efflux pump found in Paenibacillus sp. LC231, a strain of Paenibacillus isolated from Lechuguilla Cave, NM, USA. Described by Pawlowski et al. 2016." [PMID:27929110]
is_a: ARO:0010002 ! major facilitator superfamily (MFS) antibiotic efflux pump
relationship: confers_resistance_to_drug ARO:0000051 ! tetracycline

[Term]
id: ARO:3003982
name: LlmA 23S ribosomal RNA methyltransferase
namespace: antibiotic_resistance
def: "Lincosamide (Clindamycin) resistant (putative) ribosomal methyltransferase related to the RlmK 23S rRNA methyltransferase COG family. Detected in Paenibacillus sp. LC231, an isolated strain of Paenibacillus found in Lechuguilla Cave, NM, USA. Described by Pawlowski et al. 2016." [PMID:27929110]
is_a: ARO:3004273 ! Llm 23S ribosomal RNA methyltransferase
relationship: confers_resistance_to_drug ARO:0000066 ! clindamycin

[Term]
id: ARO:3003983
name: CatU
namespace: antibiotic_resistance
def: "Chloramphenicol acetyltransferase conferring resistance to phenicol antibiotics detected in Paenibacillus sp. LC231, an isolated strain of Paenibacillus from Lechuguilla Cave, NM, USA. Described by Pawlowski et al. 2016." [PMID:27929110]
is_a: ARO:3000122 ! chloramphenicol acetyltransferase (CAT)
relationship: confers_resistance_to_drug ARO:3000382 ! azidamfenicol
relationship: confers_resistance_to_drug ARO:3000385 ! chloramphenicol
relationship: confers_resistance_to_drug ARO:3000456 ! thiamphenicol

[Term]
id: ARO:3003984
name: BahA
namespace: antibiotic_resistance
def: "Bacitracin amidohydrolase found in Paenibacillus sp. LC231, an isolated strain of Paenibacillus from Lechuguilla Cave, NM, USA. Confers resistance by bacitracin inactivation through amidohydrolysis. Described by Pawlowski et al. 2016." [PMID:27929110]
is_a: ARO:3004260 ! Bah amidohydrolase
relationship: participates_in ARO:3003985 ! amidohydrolysis of bacitracin undecaprenyl pyrophosphate

[Term]
id: ARO:3003985
name: amidohydrolysis of bacitracin undecaprenyl pyrophosphate
namespace: antibiotic_resistance
def: "Hydrolysis of amido side-chain of asparagine-12 forming hydrogen bond with undecaprenyl pyrophosphate in bacitracin leading to antibiotic inactivation." []
is_a: ARO:3000040 ! hydrolysis of antibiotic conferring resistance

[Term]
id: ARO:3003986
name: TaeA
namespace: antibiotic_resistance
def: "Pleuromutilin (Tiamulin) ABC efflux pump found in Paenibacillus sp. LC231, a strain of Paenibacillus isolated from Lechuguilla Cave, NM, USA. Confers resistance to pleuromutilin antibiotics. Described by Pawlowski et al. 2016." [PMID:27929110]
is_a: ARO:0010001 ! ATP-binding cassette (ABC) antibiotic efflux pump
relationship: confers_resistance_to_drug ARO:3001317 ! pleuromutilin

[Term]
id: ARO:3003987
name: VatI
namespace: antibiotic_resistance
def: "Streptogramin A acetyltransferase found in Paenibacillus sp. LC231, isolated from Lechuguilla Cave, NM, USA. Confers resistance to streptogramin A antibiotics. Described by Pawlowski et al. 2016." [PMID:27929110]
is_a: ARO:3000453 ! streptogramin vat acetyltransferase

[Term]
id: ARO:3003988
name: AAC(2')-IIb
namespace: antibiotic_resistance
def: "AAC(2')-IIb is an intrinsic Kasugamycin 2' acetyltransferase protein found in Paenibacillus sp. LC231, a strain of Paenibacillus isolated from Lechuguilla Cave, NM, USA. Confers resistance to aminoglycoside antibiotics, including kasugamycin. Described by Pawlowski et al. 2016." [PMID:27929110]
is_a: ARO:3000341 ! AAC(2')
relationship: confers_resistance_to_drug ARO:3001296 ! kasugamycin

[Term]
id: ARO:3003989
name: AAC(6')-34
namespace: antibiotic_resistance
def: "AAC(6')-34 is an aminoglycoside 6'-phosphotransferase found in Paenibacillus sp. LC231, a strain of Paenibacillus from Lechuguilla Cave, NM, USA. Confers resistance to aminoglycoside antibiotics. Described by Pawlowski et al. 2016." [PMID:27929110]
is_a: ARO:3000345 ! AAC(6')

[Term]
id: ARO:3003990
name: vgbC
namespace: antibiotic_resistance
def: "VgbC is a streptogramin B-type lyase found in Paenibacillus sp. LC231, a strain of Paenibacillus isolated from Lechuguilla Cave, NM, USA. Confers resistance to streptogramin B-type antibiotics by linearization of the lactone ring on an ester bond, resulting in antibiotic inactivation. Described by Pawlowski et al. 2016." [PMID:27929110]
is_a: ARO:3000376 ! streptogramin vgb lyase
relationship: confers_resistance_to_drug ARO:3000583 ! pristinamycin IA
relationship: confers_resistance_to_drug ARO:3000584 ! quinupristin
relationship: confers_resistance_to_drug ARO:3000675 ! pristinamycin IB
relationship: confers_resistance_to_drug ARO:3000677 ! virginiamycin S2
relationship: confers_resistance_to_drug ARO:3000678 ! vernamycin B-gamma
relationship: confers_resistance_to_drug ARO:3000679 ! vernamycin C
relationship: confers_resistance_to_drug ARO:3000680 ! patricin A
relationship: confers_resistance_to_drug ARO:3000681 ! patricin B
relationship: confers_resistance_to_drug ARO:3000682 ! ostreogrycin B3

[Term]
id: ARO:3003991
name: mphI
namespace: antibiotic_resistance
def: "mphI is a macrolide phosphotransferase protein found in Paenibacillus sp. LC231, a strain of Paenibacillus isolated from Lechuguilla Cave, NM, USA. Confers resistance to macrolide antibiotics. Described by Pawlowski et al. 2016." [PMID:29317655, PMID:27929110]
is_a: ARO:3000333 ! macrolide phosphotransferase (MPH)

[Term]
id: ARO:3003992
name: rphB
namespace: antibiotic_resistance
def: "rphB is a rifampin phosphotransferase protein found in Paenibacillus sp. LC231, a strain of Paenibacillus isolated from Lechuguilla Cave, NM, USA. Confers resistance to rifamycin antibiotics, specifically rifampin, through rifampin inactivation. Described by Pawlowski et al. 2016." [PMID:27929110]
is_a: ARO:3004040 ! rifampin phosphotransferase
relationship: confers_resistance_to_drug ARO:3000169 ! rifampin
relationship: confers_resistance_to_drug ARO:3000517 ! rifaximin
relationship: confers_resistance_to_drug ARO:3000530 ! rifabutin
relationship: confers_resistance_to_drug ARO:3000534 ! rifapentine

[Term]
id: ARO:3003993
name: capreomycin
namespace: antibiotic_resistance
def: "Capreomycin is an aminoglycoside antibiotic, capable of treating a large number of infections but in particular used for killing bacteria causing tuberculosis." [PMID:73540]
is_a: ARO:0000016 ! aminoglycoside antibiotic
xref: PubChem:122130878

[Term]
id: ARO:3003994
name: cpaA
namespace: antibiotic_resistance
def: "cpaA is a capreomycin acetyltransferase protein found in Paenibacillus sp. LC231, an isolated strain of Paenibacillus in Lechuguilla Cave, NM, USA. Confers resistance to capreomycin, an aminoglycoside antibiotic. Described by Pawlowski et al. 2016." [PMID:27929110]
is_a: ARO:3004257 ! cpa acetyltransferase
relationship: confers_resistance_to_drug ARO:3003993 ! capreomycin

[Term]
id: ARO:3003995
name: Clostridium difficile gyrA conferring resistance to fluoroquinolones
namespace: antibiotic_resistance
def: "Amino acid substitutions in Clostridium difficile gyrase subunit A which when present confer functional resistance to fluoroquinolone antibiotics." [PMID:12384345, PMID:19818865, PMID:11451695, PMID:18480338, PMID:22508299, PMID:27842877, PMID:20226332]
is_a: ARO:3003292 ! fluoroquinolone resistant gyrA

[Term]
id: ARO:3003997
name: amoxicillin-clavulanic acid
namespace: antibiotic_resistance
def: "An antibiotic cocktail containing the beta-lactam antibiotic Amoxicillin and the beta-lactamase inhibitor Clavulanic Acid (potassium clavulanate)." []
is_a: ARO:3000707 ! antibiotic mixture
relationship: has_part ARO:0000064 ! amoxicillin
relationship: has_part ARO:0000079 ! clavulanate
synonym: "AMC" EXACT []
synonym: "co-amoxiclav" EXACT []

[Term]
id: ARO:3003998
name: ampicillin-sulbactam
namespace: antibiotic_resistance
def: "An antibiotic mixture containing the penicillin-derived beta-lactam antibiotic Ampicillin and the beta-lactamase inhibitor Sulbactam. Also known as Unasyn and/or Ampictam." []
is_a: ARO:3000707 ! antibiotic mixture
relationship: has_part ARO:3000587 ! sulbactam
relationship: has_part ARO:3000637 ! ampicillin
synonym: "Ampictam" EXACT []
synonym: "SAM" EXACT []
synonym: "Unasyn" EXACT []

[Term]
id: ARO:3003999
name: cefamandole
namespace: antibiotic_resistance
def: "Cefamandole is a second-generation cephalosporin-class beta-lactam antibiotic." []
is_a: ARO:0000032 ! cephalosporin
synonym: "FAM" EXACT []
xref: PubChem:456255

[Term]
id: ARO:3004000
name: cefetamet
namespace: antibiotic_resistance
def: "Cefetamet is a third-generation semi-synthetic beta-lactam antibiotic that inactivates inner cell wall PBPs through targeting binding, resulting in cell lysis." [PMID:2504597]
is_a: ARO:0000032 ! cephalosporin
synonym: "FET" EXACT []
synonym: "cefetametum" EXACT []
xref: PubChem:5487888

[Term]
id: ARO:3004001
name: cefmetazole
namespace: antibiotic_resistance
def: "Cefmetazole is a semi-synthetic cephamycin antibiotic with broad spectrum antibiotic activity against both gram-positive and gram-negative bacteria, that disrupt cell wall synthesis through binding to PBPs causing cell lysis." []
is_a: ARO:0000044 ! cephamycin
synonym: "CMZ" EXACT []
xref: PubChem:42008

[Term]
id: ARO:3004002
name: cefonicid
namespace: antibiotic_resistance
def: "Cefonicid is a second-generation cephalosporin-class beta-lactam antibiotic with broad spectrum activity. Particularly used against urinary tract infections and lower respiratory infections. Causes cell lysis by inactivation of PBPs through binding, inhibiting peptidoglycan synthesis." []
is_a: ARO:0000032 ! cephalosporin
synonym: "CID" EXACT []
synonym: "cefonicide" EXACT []
xref: PubChem:43594

[Term]
id: ARO:3004003
name: cefoperazone
namespace: antibiotic_resistance
def: "Cefoperazone is a semi-synthetic cephalosporin containing a tetrazolyl moiety that is resistant to beta-lactamases. Particularly used for treatment of Pseudomonas spp. infections." [PMID:6221381]
is_a: ARO:0000032 ! cephalosporin
synonym: "CFP" EXACT []
synonym: "cefoperazine" EXACT []
xref: PubChem:44187

[Term]
id: ARO:3004004
name: cefotetan
namespace: antibiotic_resistance
def: "Cefotetan is a cephamycin-class beta-lactam antibiotic that is highly resistant to beta-lactamases and effective against a wide range of gram-negative and gram-positive bacteria." []
is_a: ARO:0000044 ! cephamycin
synonym: "CTT" EXACT []
synonym: "Cefotetanum" EXACT []
xref: PubChem:53025

[Term]
id: ARO:3004005
name: cefprozil
namespace: antibiotic_resistance
def: "Cefprozil is a cephalosporin and beta-lactam antibiotic with bactericidal activity. It selectively binds to PBPs and inhibits peptidoglycan synthesis, a major cell wall component, resulting in cell lysis." [PMID:12841400]
is_a: ARO:0000032 ! cephalosporin
synonym: "Brisoral" EXACT []
synonym: "CPR" EXACT []
synonym: "Cefzil" EXACT []
xref: PubChem:5281006

[Term]
id: ARO:3004006
name: ceftiofur
namespace: antibiotic_resistance
def: "Ceftiofur is a third-generation broad spectrum cephalosporin and beta-lactam antibiotic. It causes cell lysis by disrupting peptidoglycan cross-linkage and cell wall formation by binding to PBPs." [PMID:3631686]
is_a: ARO:0000032 ! cephalosporin
synonym: "Excenel" EXACT []
synonym: "Naxcel" EXACT []
xref: PubChem:6328657

[Term]
id: ARO:3004007
name: ceftizoxime
namespace: antibiotic_resistance
def: "Ceftizoxime is a third-generation cephalosporin and broad spectrum beta-lactam antibiotic. Ceftizoxime causes bacterial cell lysis through peptidoglycan cross-linking inhibition by binding to PBPs." [PMID:6326062]
is_a: ARO:0000032 ! cephalosporin
synonym: "ZOX" EXACT []
xref: PubChem:6533629

[Term]
id: ARO:3004008
name: cephapirin
namespace: antibiotic_resistance
def: "Cephapirin is a first-generation cephalosporin and broad spectrum beta-lactam antibiotic. Inactivation of penicillin-binding proteins through cephapirin binding disrupts peptidoglycan cross-linking, resulting in cell lysis." []
is_a: ARO:0000032 ! cephalosporin
synonym: "HAP" EXACT []
synonym: "cefadyl" EXACT []
synonym: "cefapirin" EXACT []
xref: PubChem:30699

[Term]
id: ARO:3004009
name: cefradine
namespace: antibiotic_resistance
def: "Cefradine is a first-generation cephalosporin and broad spectrum beta-lactam antibiotic. Cefradine binding to penicillin-binding proteins disrupts cell wall peptidoglycan cross-linkage, resulting in cell lysis." [PMID:4572639]
is_a: ARO:0000032 ! cephalosporin
synonym: "Cephradine" EXACT []
synonym: "RAD" EXACT []
xref: PubChem:38103

[Term]
id: ARO:3004010
name: cinoxacin
namespace: antibiotic_resistance
def: "Cinoxacin is a fluoroquinolone antibiotic primarily used for the treatment of urinary tract infections in adults. Cinoxacin binds to DNA gyrase, resulting in double-stranded DNA breaks and cell death." [PMID:7017171]
is_a: ARO:0000001 ! fluoroquinolone antibiotic
synonym: "Azolinic acid" EXACT []
synonym: "CIN" EXACT []
xref: PubChem:2762

[Term]
id: ARO:3004011
name: clinafloxacin
namespace: antibiotic_resistance
def: "Clinafloxacin is a fluoroquinolone antibiotic and gyrase (DNA topoisomerase II) inhibitor. It binds to DNA gyrase and disrupts replication by causing double-stranded DNA breaks, resulting in cell death." [PMID:3142350]
is_a: ARO:0000001 ! fluoroquinolone antibiotic
synonym: "CLX" EXACT []
xref: PubChem:60063

[Term]
id: ARO:3004012
name: Clofazimine
namespace: antibiotic_resistance
def: "Clofazimine is a fluoroquinolone-class phenazine dye used for the treatment of leprosy. Clofazimine binds to DNA and disrupts bacterial DNA gyrase, thereby causing double-stranded DNA breaks, and subsequent cell death." [PMID:7829710]
is_a: ARO:0000001 ! fluoroquinolone antibiotic
synonym: "Lampren" EXACT []
synonym: "Lamprene" EXACT []
xref: PubChem:2794

[Term]
id: ARO:3004013
name: fleroxacin
namespace: antibiotic_resistance
def: "Fleroxacin is a broad spectrum fluoroquinolone antibiotic that inhibits the DNA supercoiling activity of bacterial DNA gyrase, resulting in double-stranded DNA breaks and subsequent cell death." [PMID:2112571]
is_a: ARO:0000001 ! fluoroquinolone antibiotic
synonym: "Megalocin" EXACT []
synonym: "Quinodis" EXACT []
xref: PubChem:3357

[Term]
id: ARO:3004014
name: flomoxef
namespace: antibiotic_resistance
def: "Flomoxef is a second-generation cephamycin (oxacephem) and beta-lactam antibiotic." [PMID:4008339]
is_a: ARO:0000044 ! cephamycin
xref: PubChem:65864

[Term]
id: ARO:3004015
name: gentamicin A
namespace: antibiotic_resistance
def: "Gentamicin A is part of a complex of broad spectrum aminoglycoside antibiotics. Gentamicin inhibits protein synthesis, resulting in bacterial cell death." [PMID:10103173, PMID:11083623]
is_a: ARO:0000016 ! aminoglycoside antibiotic
synonym: "Garamycin" EXACT []
synonym: "Gentamicin" EXACT []
xref: PubChem:12810388

[Term]
id: ARO:3004016
name: loracarbef
namespace: antibiotic_resistance
def: "Loracarbef is a second-generation cephalosporin (carbacephem) and broad spectrum beta-lactam antibiotic. Loracarbef inhibits PBPs through binding, disrupting peptidoglycan cell wall cross-linkage and resulting in cell death." [PMID:3501757, PMID:8453172]
is_a: ARO:0000032 ! cephalosporin
synonym: "Lorabid" EXACT []
synonym: "Loracarbefum" EXACT []
xref: PubChem:5284585

[Term]
id: ARO:3004017
name: moxalactam
namespace: antibiotic_resistance
def: "Moxalactam (Latamoxef) is a broad spectrum cephalosporin (oxacephem) and beta-lactam antibiotic. Moxalactam binding to PBPs inhibits peptidoglycan cross-linkage in the cell wall, resulting in cell death. Moxalactam is proposed to be effective against meningitides as it passes the blood-brain barrier." [PMID:315938, PMID:6218558]
is_a: ARO:0000032 ! cephalosporin
synonym: "Latamoxef" EXACT []
xref: PubChem:47499

[Term]
id: ARO:3004018
name: nafcillin
namespace: antibiotic_resistance
def: "Nafcillin is a penicillin-class narrow-spectrum beta-lactam antibiotic. It inhibits cell wall synthesis and peptidoglycan cross-linkage through binding to PBPs, similarly to other penicillin-like antibiotics." []
is_a: ARO:3000008 ! penam
synonym: "Nafcil" EXACT []
xref: PubChem:8982

[Term]
id: ARO:3004019
name: para-aminosalicylic acid
namespace: antibiotic_resistance
def: "para-aminosalicylic acid (PAS) is an anti-tubercular antibiotic agent, often used in conjunction with Isoniazid for treatment of M. tuberculosis infections. PAS diminishes bacterial cell growth by limiting folic acid production." []
is_a: ARO:3000003 ! antibiotic without defined classification
synonym: "4-aminosalicylic acid" EXACT []
xref: PubChem:4649

[Term]
id: ARO:3004020
name: piperacillin-sulbactam
namespace: antibiotic_resistance
def: "An antibiotic cocktail containing the beta-lactam penam antibiotic Piperacillin and the beta-lactamase inhibitor sulbactam." []
is_a: ARO:3000707 ! antibiotic mixture
relationship: has_part ARO:0000078 ! piperacillin
relationship: has_part ARO:3000587 ! sulbactam

[Term]
id: ARO:3004021
name: piperacillin-tazobactam
namespace: antibiotic_resistance
def: "An antibiotic cocktail containing the penam beta-lactam antibiotic Piperacillin and the beta-lactamase inhibitor Tazobactam." []
is_a: ARO:3000707 ! antibiotic mixture
relationship: has_part ARO:0000077 ! tazobactam
relationship: has_part ARO:0000078 ! piperacillin
synonym: "Tazocin" EXACT []
synonym: "Zosyn" EXACT []

[Term]
id: ARO:3004022
name: quinupristin-dalfopristin
namespace: antibiotic_resistance
def: "An antibiotic cocktail of the streptogramin A dalfopristin and the streptogramin B quinupristin antibiotics. Used particularly to treat MRSA and vancomycin-resistant Enterococcus." []
is_a: ARO:3000707 ! antibiotic mixture
relationship: has_part ARO:3000584 ! quinupristin
relationship: has_part ARO:3000674 ! dalfopristin
synonym: "Synercid" EXACT []
xref: PubChem:25199981

[Term]
id: ARO:3004023
name: ticarcillin-clavulanic acid
namespace: antibiotic_resistance
def: "An antibiotic cocktail containing the beta-lactam antibiotic ticarcillin and the beta-lactamase inhibitor clavulanic acid (clavulanate)." []
is_a: ARO:3000707 ! antibiotic mixture
relationship: has_part ARO:0000079 ! clavulanate
relationship: has_part ARO:3003832 ! ticarcillin
synonym: "co-ticarclav" EXACT []
xref: PubChem:6437075

[Term]
id: ARO:3004024
name: trimethoprim-sulfamethoxazole
namespace: antibiotic_resistance
def: "An antibiotic cocktail containing the diaminopyrimidine antibiotic Trimethoprim and the sulfonamide antibiotic sulfamethoxazole (1 TMP:5 SMX)." []
is_a: ARO:3000707 ! antibiotic mixture
relationship: has_part ARO:3000188 ! trimethoprim
relationship: has_part ARO:3000329 ! sulfamethoxazole
synonym: "cotrimoxazole" EXACT []
xref: PubChem:358641

[Term]
id: ARO:3004025
name: prothionamide
namespace: antibiotic_resistance
def: "Prothionamide is a thioamide derivative with antibacterial properties. It increases cell wall permeability and decreases cell wall damage resistance by inhibition of mycolic acid synthesis, resulting in cell death. It is particularly used to treat M. tuberculosis and M. leprae infections." [PMID:6459296]
is_a: ARO:3000003 ! antibiotic without defined classification
synonym: "protionamide" EXACT []
xref: PubChem:666418

[Term]
id: ARO:3004026
name: tinidazole
namespace: antibiotic_resistance
def: "Tinidazole is a nitroimidazole anti-parasitic drug. It is used in the treatment of protozoan infections." [PMID:3733593]
is_a: ARO:3004115 ! nitroimidazole antibiotic
synonym: "Fasigyn" EXACT []
synonym: "Simplotan" EXACT []
synonym: "Sporinex" EXACT []
synonym: "Tindamax" EXACT []
xref: PubChem:5479

[Term]
id: ARO:3004027
name: determinant of resistance to nucleoside antibiotics
namespace: antibiotic_resistance
def: "Enzymes, other proteins or other gene products shown clinically to confer resistance to nucleoside antibiotics, including aminonucleosides." []
is_a: ARO:3000000 ! determinant of antibiotic resistance
relationship: confers_resistance_to ARO:3000034 ! nucleoside antibiotic

[Term]
id: ARO:3004028
name: determinant of diaminopyrimidine resistance
namespace: antibiotic_resistance
def: "Enzymes, other proteins or other gene products shown clinically to confer resistance to diaminopyrimidine (incl. trimethoprim) antibiotics." []
is_a: ARO:3000000 ! determinant of antibiotic resistance
relationship: confers_resistance_to ARO:3000171 ! diaminopyrimidine antibiotic

[Term]
id: ARO:3004030
name: RosAB
namespace: antibiotic_resistance
def: "An efflux pump/potassium antiporter system (RosAB) formed by the RosA and RosB proteins found in Yersinia." [PMID:12010497, PMID:10931306]
is_a: ARO:0010002 ! major facilitator superfamily (MFS) antibiotic efflux pump
relationship: confers_resistance_to_drug ARO:3000454 ! polymyxin B

[Term]
id: ARO:3004031
name: tetAB(46)
namespace: antibiotic_resistance
def: "tetAB(46) is a heterodimeric ABC transporter conferring tetracycline resistance in Streptococcus australis isolated from the oral cavity. Both tetA(46) and tetB(46) genes are required for resistance." [PMID:22941900]
is_a: ARO:0010001 ! ATP-binding cassette (ABC) antibiotic efflux pump
relationship: confers_resistance_to_drug ARO:0000051 ! tetracycline

[Term]
id: ARO:3004032
name: tetA(46)
namespace: antibiotic_resistance
def: "tetA(46) is a subunit of tetAB(46), a heterodimeric ABC transporter, that is required for conferring tetracycline resistance in Streptococcus australis isolated from the oral cavity." [PMID:22941900]
is_a: ARO:3000748 ! subunit of efflux pump conferring antibiotic resistance
relationship: part_of ARO:3004031 ! tetAB(46)

[Term]
id: ARO:3004033
name: tetB(46)
namespace: antibiotic_resistance
def: "tetB(46) is a subunit of tetAB(46), a heterodimeric ABC transporter, that is required for conferring tetracycline resistance in Streptococcus australis isolated from the oral cavity." [PMID:22941900]
is_a: ARO:3000748 ! subunit of efflux pump conferring antibiotic resistance
relationship: part_of ARO:3004031 ! tetAB(46)

[Term]
id: ARO:3004034
name: tetAB(60)
namespace: antibiotic_resistance
def: "tetAB(60) is an ABC transporter that confers resistance to tetracycline and tigercycline identified by screening a human saliva metagenomic library in Escherichia coli. Both tetA(60) and tetB(60) are required for resistance." [PMID:27999567]
is_a: ARO:0010001 ! ATP-binding cassette (ABC) antibiotic efflux pump
relationship: confers_resistance_to_drug ARO:0000051 ! tetracycline

[Term]
id: ARO:3004035
name: tetA(60)
namespace: antibiotic_resistance
def: "tetA(60) is a subunit of tetAB(60), an ABC transporter that confers resistance to tetracycline and tigercycline identified by screening a human saliva metagenomic library in Escherichia coli, which is required for resistance." [PMID:27999567]
is_a: ARO:3000748 ! subunit of efflux pump conferring antibiotic resistance
relationship: part_of ARO:3004034 ! tetAB(60)

[Term]
id: ARO:3004036
name: tetB(60)
namespace: antibiotic_resistance
def: "tetB(60) is a subunit of tetAB(60), an ABC transporter that confers resistance to tetracycline and tigercycline identified by screening a human saliva metagenomic library in Escherichia coli, which is required for resistance." [PMID:27999567]
is_a: ARO:3000748 ! subunit of efflux pump conferring antibiotic resistance
relationship: part_of ARO:3004034 ! tetAB(60)

[Term]
id: ARO:3004038
name: Pseudomonas aeruginosa emrE
namespace: antibiotic_resistance
def: "EmrE is a small multidrug transporter that functions as a homodimer and that couples the efflux of small polyaromatic cations from the cell with the import of protons down an electrochemical gradient. Confers resistance to tetraphenylphosphonium, methyl viologen, gentamicin, kanamycin, and neomycin." [PMID:12499164]
is_a: ARO:3000264 ! emrE
relationship: confers_resistance_to_drug ARO:0000014 ! gentamicin C
synonym: "PAsmr" EXACT []
synonym: "Pae-Emre" EXACT []
xref: PDB:3B61

[Term]
id: ARO:3004039
name: Escherichia coli emrE
namespace: antibiotic_resistance
def: "Member of the small MDR (multidrug resistance) family of transporters; in Escherichia coli this protein provides resistance against a number of positively charged compounds including ethidium bromide and erythromycin; proton-dependent secondary transporter which exchanges protons for compound translocation" [PMID:1936950]
is_a: ARO:3000264 ! emrE
relationship: confers_resistance_to_drug ARO:0000006 ! erythromycin
xref: PDB:3B61

[Term]
id: ARO:3004040
name: rifampin phosphotransferase
namespace: antibiotic_resistance
def: "Enzymes, protein or other gene products that inactivate rifampin (rifamycin) antibiotics through phosphorylation of the antibiotic at the 21-OH position." []
is_a: ARO:3000576 ! rifampin inactivation enzyme
relationship: confers_resistance_to ARO:3000157 ! rifamycin antibiotic
relationship: participates_in ARO:3000105 ! phosphorylation of antibiotic conferring resistance
synonym: "rph" EXACT []

[Term]
id: ARO:3004041
name: Klebsiella pneumoniae acrA
namespace: antibiotic_resistance
def: "AcrA is a subunit of the AcrAB multidrug efflux system that in K. pneumoniae, which is encoded by the acrRAB operon." [PMID:19858254, PMID:24327941]
is_a: ARO:3000207 ! acrA
xref: PDB:2F1M

[Term]
id: ARO:3004042
name: Enterobacter cloacae acrA
namespace: antibiotic_resistance
def: "AcrA is a subunit of the AcrAB-TolC multidrug efflux system that in E. cloacae." [PMID:12121946, PMID:17536927]
is_a: ARO:3000207 ! acrA
xref: PDB:2F1M

[Term]
id: ARO:3004043
name: Escherichia coli acrA
namespace: antibiotic_resistance
def: "AcrA is a subunit of the AcrAB-TolC multidrug efflux system that in E. coli." [PMID:12363006, PMID:11321576, PMID:24747401]
is_a: ARO:3000207 ! acrA
xref: PDB:2F1M

[Term]
id: ARO:3004044
name: antibiotic sensitive fabI
namespace: antibiotic_resistance
def: "fabI is a bacterial enoyl-acyl carrier reductase (ENR) isozyme. As with other ENRs, mutations in fabI can confer resistance to the biocide triclosan." []
is_a: ARO:3000872 ! antibiotic sensitive enoyl-acyl carrier reductase

[Term]
id: ARO:3004045
name: Escherichia coli fabI mutations conferring resistance to isoniazid and triclosan
namespace: antibiotic_resistance
def: "fabI is a enoyl-acyl carrier reductase used in lipid metabolism and fatty acid biosynthesis. The bacterial biocide Triclosan blocks the final reduction step in fatty acid elongation, inhibiting biosynthesis. Point mutations in fabI can confer resistance to Triclosan and Isoniazid" [PMID:27577999]
is_a: ARO:3004270 ! antibiotic resistant fabI

[Term]
id: ARO:3004046
name: kdpDE
namespace: antibiotic_resistance
def: "kdpDE is a two-component regulatory system in Escherichia coli, well studied for its role in potassium transport and homeostasis. kdpE is also implicated in virulence loci regulation and overexpression of kdpE is shown to confer resistance to aminoglycoside antibiotics." [PMID:23555240]
is_a: ARO:3000104 ! determinant of aminoglycoside resistance
is_a: ARO:3000451 ! protein(s) and two-component regulatory system modulating antibiotic efflux
relationship: confers_resistance_to ARO:0000016 ! aminoglycoside antibiotic
relationship: confers_resistance_to_drug ARO:0000049 ! kanamycin A

[Term]
id: ARO:3004047
name: kdpD
namespace: antibiotic_resistance
def: "kdpD is a component of the two-component regulatory system, kdpDE. This system is involved in potassium transport and homeostasis, and has been implicated in virulence factor regulation along with kdpE." [PMID:23555240]
is_a: ARO:3000750 ! protein of two-component regulatory system modulating antibiotic efflux
relationship: part_of ARO:3004046 ! kdpDE

[Term]
id: ARO:3004048
name: MexAB-OprM with prematurely terminated MexR conferring resistance to meropenem and ciprofloxacin
namespace: antibiotic_resistance
def: "MexAB-OprM efflux pump system with a prematurely terminated MexR confers resistance to meropenem and ciprofloxacin." [PMID:26866484]
is_a: ARO:3000386 ! MexAB-OprM
relationship: confers_resistance_to_drug ARO:0000036 ! ciprofloxacin
relationship: confers_resistance_to_drug ARO:0000073 ! meropenem

[Term]
id: ARO:3004049
name: Escherichia coli fabG mutations conferring resistance to triclosan
namespace: antibiotic_resistance
def: "fabG is a 3-oxoacyl-acyl carrier protein reductase involved in lipid metabolism and fatty acid biosynthesis.The bacterial biocide Triclosan blocks the final reduction step in fatty acid elongation, inhibiting biosynthesis. Point mutations in fabG can confer resistance to Triclosan." [PMID:27577999]
is_a: ARO:3003696 ! determinant of triclosan resistance
is_a: ARO:3004284 ! antibiotic resistance fabG
relationship: confers_resistance_to_drug ARO:3000870 ! triclosan

[Term]
id: ARO:3004050
name: antibiotic sensitive fabG
namespace: antibiotic_resistance
def: "fabG is a bacterial 3-oxoacyl enoyl-acyl carrier reductase (ENR) isozyme. As with other ENRs, mutations in fabG are shown to confer resistance to the biocide triclosan." [PMID:27577999]
is_a: ARO:3000872 ! antibiotic sensitive enoyl-acyl carrier reductase

[Term]
id: ARO:3004051
name: MexAB-OprM with NalC mutations conferring resistance to aztreonam
namespace: antibiotic_resistance
def: "MexAB-OprM efflux pump system with NalC mutations conferring resistance to aztreonam. While efflux gene hyperexpression typically results from mutations in the linked mexR repressor gene, it also occurs independently of mexR mutations in so-called nalC mutants that demonstrate more modest mexAB-oprM expression and, thus, more modest multidrug resistance than do mexR strains." [PMID:15387820, PMID:27412168]
is_a: ARO:3000386 ! MexAB-OprM
relationship: confers_resistance_to_drug ARO:0000036 ! ciprofloxacin
relationship: confers_resistance_to_drug ARO:0000051 ! tetracycline
relationship: confers_resistance_to_drug ARO:0000060 ! ceftazidime
relationship: confers_resistance_to_drug ARO:0000062 ! ceftriaxone
relationship: confers_resistance_to_drug ARO:0000073 ! meropenem
relationship: confers_resistance_to_drug ARO:3000550 ! aztreonam
relationship: confers_resistance_to_drug ARO:3000637 ! ampicillin
relationship: confers_resistance_to_drug ARO:3003997 ! amoxicillin-clavulanic acid
relationship: confers_resistance_to_drug ARO:3004024 ! trimethoprim-sulfamethoxazole

[Term]
id: ARO:3004052
name: MexAB-OprM with NalD mutations conferring resistance to multiple antibiotics
namespace: antibiotic_resistance
def: "MexAB-OprM efflux pump system with a NalD mutation conferring resistance to multiple antibiotics. This NalD mutation was found in multidrug-resistant clinical strains lacking mutations in MexR or NalC." [PMID:15855496]
is_a: ARO:3000386 ! MexAB-OprM
relationship: confers_resistance_to_drug ARO:0000036 ! ciprofloxacin
relationship: confers_resistance_to_drug ARO:0000051 ! tetracycline
relationship: confers_resistance_to_drug ARO:0000060 ! ceftazidime
relationship: confers_resistance_to_drug ARO:0000062 ! ceftriaxone
relationship: confers_resistance_to_drug ARO:3000385 ! chloramphenicol
relationship: confers_resistance_to_drug ARO:3000550 ! aztreonam
relationship: confers_resistance_to_drug ARO:3000637 ! ampicillin
relationship: confers_resistance_to_drug ARO:3000661 ! nalidixic acid
relationship: confers_resistance_to_drug ARO:3003832 ! ticarcillin
relationship: confers_resistance_to_drug ARO:3003997 ! amoxicillin-clavulanic acid
relationship: confers_resistance_to_drug ARO:3004024 ! trimethoprim-sulfamethoxazole

[Term]
id: ARO:3004053
name: MexAB-OprM with CpxR regulator conferring resistance to ciprofloxacin, ceftazidime, and aztreonam
namespace: antibiotic_resistance
def: "CpxR is directly involved in activation of expression of RND efflux pump MexAB-OprM in P. aeruginosa. CpxR is required to enhance mexAB-oprM expression and drug resistance, in the absence of repressor MexR." [PMID:27736975]
is_a: ARO:3000386 ! MexAB-OprM
relationship: confers_resistance_to_drug ARO:0000036 ! ciprofloxacin
relationship: confers_resistance_to_drug ARO:0000051 ! tetracycline
relationship: confers_resistance_to_drug ARO:0000060 ! ceftazidime
relationship: confers_resistance_to_drug ARO:0000062 ! ceftriaxone
relationship: confers_resistance_to_drug ARO:3000550 ! aztreonam
relationship: confers_resistance_to_drug ARO:3000637 ! ampicillin
relationship: confers_resistance_to_drug ARO:3003997 ! amoxicillin-clavulanic acid
relationship: confers_resistance_to_drug ARO:3004024 ! trimethoprim-sulfamethoxazole

[Term]
id: ARO:3004054
name: Pseudomonas aeruginosa CpxR
namespace: antibiotic_resistance
def: "CpxR is directly involved in activation of expression of RND efflux pump MexAB-OprM in P. aeruginosa. CpxR is required to enhance mexAB-oprM expression and drug resistance, in the absence of repressor MexR." [PMID:27736975]
is_a: ARO:3000831 ! CpxR
relationship: part_of ARO:3004053 ! MexAB-OprM with CpxR regulator conferring resistance to ciprofloxacin, ceftazidime, and aztreonam

[Term]
id: ARO:3004055
name: Escherichia coli CpxR
namespace: antibiotic_resistance
def: "The Escherichia coli CpxR/CpxA system responds to general periplasmic stress and has been used as a model two-component system for transcription regulation in bacteria. CpxR/CpxA system facilitates Salmonella and E. coli resistance to cationic antimicrobial peptides.The CpxR/CpxA system can activate transcription of marRAB operon, thus facilitating multidrug-resistant regulator to enhance expression of TolC-dependent tripartite multidrug transporters." [PMID:25294881]
is_a: ARO:3000831 ! CpxR

[Term]
id: ARO:3004056
name: ArmR
namespace: antibiotic_resistance
def: "ArmR, a 53-amino-acid antirepressor, allosterically inhibits MexR dimer-DNA binding by occupying a hydrophobic binding cavity within the center of the MexR dimer. ArmR up-regulation and MexR-ArmR complex formation have previously been shown to upregulate MexAB-OprM." [PMID:18812515, PMID:17545281]
is_a: ARO:3000451 ! protein(s) and two-component regulatory system modulating antibiotic efflux
relationship: regulates ARO:3000386 ! MexAB-OprM

[Term]
id: ARO:3004057
name: 23S rRNA with mutation conferring resistance to linezolid antibiotics
namespace: antibiotic_resistance
def: "Point mutations in the 23S rRNA subunit may confer resistance to linezolid and other oxazolidinone antibiotics." [PMID:27727405]
is_a: ARO:3000267 ! determinant of linezolid resistance
is_a: ARO:3000336 ! 23S rRNA with mutation conferring antibiotic resistance
relationship: confers_resistance_to_drug ARO:0000072 ! linezolid

[Term]
id: ARO:3004058
name: Staphylococcus aureus 23S rRNA with mutation conferring resistance to linezolid
namespace: antibiotic_resistance
def: "Point mutations in the 23S rRNA subunit of the large ribosomal bacterial subunit in Staphylococcus aureus, which confer resistance to linezolid by disrupting antibiotic target binding" [PMID:27727405]
is_a: ARO:3004057 ! 23S rRNA with mutation conferring resistance to linezolid antibiotics

[Term]
id: ARO:3004059
name: Type A NfxB
namespace: antibiotic_resistance
def: "Type A NfxB mutants are four to eight times more resistant to ofloxacin, erythromycin, and new zwitterionic cephems, i.e., cefpirome, cefclidin, cefozopran, and cefoselis, than the parent strain, PAO1. nfxB corresponds to 2 loci in Pseudomonas aeruginosa PAO1 (gene name: esrC/nfxB) and 2 loci in Pseudomonas aeruginosa LESB58 (gene name: nfxB)." [PMID:8849250]
is_a: ARO:3000820 ! NfxB
relationship: part_of ARO:3004061 ! MexCD-OprJ with type A NfxB mutation
relationship: regulates ARO:3000797 ! MexCD-OprJ
synonym: "esrC" EXACT []

[Term]
id: ARO:3004060
name: Type B NfxB
namespace: antibiotic_resistance
def: "Type B NfxB mutants are more resistant to tetracycline and chloramphenicol, as well as ofloxacin, erythromycin, and the new zwitterionic cephems, than was PAO1, and they are four to eight times more susceptible to carbenicillin, sulbenicillin, imipenem, panipenem, biapenem, moxalactam, aztreonam, gentamicin, and kanamycin than PAO1. The mutation at the 46th amino acid position is sufficient for overproduction of OprJ and the multidrug resistance. nfxB corresponds to 2 loci in Pseudomonas aeruginosa PAO1 (gene name: esrC/nfxB) and 2 loci in Pseudomonas aeruginosa LESB58 (gene name: nfxB)." [PMID:8849250, PMID:9449262]
is_a: ARO:3000820 ! NfxB
relationship: part_of ARO:3004062 ! MexCD-OprJ with type B NfxB mutation
relationship: regulates ARO:3000797 ! MexCD-OprJ
synonym: "esrC" EXACT []

[Term]
id: ARO:3004061
name: MexCD-OprJ with type A NfxB mutation
namespace: antibiotic_resistance
def: "MexCD–OprJ with type A NfxB phenotype are four to eight times more resistant to ofloxacin, erythromycin, and new zwitterionic cephems, i.e., cefpirome, cefclidin, cefozopran, and cefoselis, than the parent strain, PAO1." [PMID:8849250]
is_a: ARO:3000797 ! MexCD-OprJ
relationship: confers_resistance_to_drug ARO:0000006 ! erythromycin
relationship: confers_resistance_to_drug ARO:3000663 ! ofloxacin

[Term]
id: ARO:3004062
name: MexCD-OprJ with type B NfxB mutation
namespace: antibiotic_resistance
def: "MexCD-OprJ with Type B NfxB mutions are more resistant to tetracycline and chloramphenicol, as well as ofloxacin, erythromycin, and the new zwitterionic cephems, than was PAO1, and they are four to eight times more susceptible to carbenicillin, sulbenicillin, imipenem, panipenem, biapenem, moxalactam, aztreonam, gentamicin, and kanamycin than PAO1." [PMID:8849250]
is_a: ARO:3000797 ! MexCD-OprJ
relationship: confers_resistance_to_drug ARO:0000006 ! erythromycin
relationship: confers_resistance_to_drug ARO:0000014 ! gentamicin C
relationship: confers_resistance_to_drug ARO:0000051 ! tetracycline
relationship: confers_resistance_to_drug ARO:3000385 ! chloramphenicol
relationship: confers_resistance_to_drug ARO:3000663 ! ofloxacin

[Term]
id: ARO:3004063
name: EdeQ
namespace: antibiotic_resistance
def: "EdeQ is an N-acetyltransferase enzyme that confers high-level self-resistance to edeine in Brevibacillus brevis, a natural edeine producer. EdeQ converts active edeine to N-acetyledeine, which is ineffective in vivo." [PMID:23891151]
is_a: ARO:3000492 ! gene involved in self-resistance to antibiotic
is_a: ARO:3004064 ! Edeine acetyltransferase

[Term]
id: ARO:3004064
name: Edeine acetyltransferase
namespace: antibiotic_resistance
def: "Edeine acetyltransferase enzymes catalyze the transfer of an acetyl group to active edeine, converting it to an inactive form in vivo. This mechanism is used for high-level self-resistance in edeine-producing Brevibacillus spp." [PMID:23891151]
is_a: ARO:3000557 ! antibiotic inactivation enzyme
is_a: ARO:3000751 ! determinant of resistance to peptide antibiotics
is_a: ARO:3003532 ! determinant of resistance to polyamine antibiotics
relationship: confers_resistance_to ARO:3000527 ! polyamine antibiotic
relationship: confers_resistance_to_drug ARO:3000119 ! edeine
relationship: participates_in ARO:3000106 ! acylation of antibiotic conferring resistance

[Term]
id: ARO:3004066
name: MexEF-OprN with MexT mutation conferring resistance to chloramphenicol, ciprofloxacin, and trimethoprim
namespace: antibiotic_resistance
def: "The MexEF–OprN efflux pump in P. aeruginosa is overexpressed with MexT mutation conferring resistance to chloramphenicol and ciprofloxacin" [PMID:26833155]
is_a: ARO:3000798 ! MexEF-OprN
relationship: confers_resistance_to_drug ARO:0000036 ! ciprofloxacin
relationship: confers_resistance_to_drug ARO:3000188 ! trimethoprim
relationship: confers_resistance_to_drug ARO:3000385 ! chloramphenicol

[Term]
id: ARO:3004067
name: MUS beta-lactamase
namespace: antibiotic_resistance
def: "Subclass B1 (metallo-) beta-lactamases found in Myroides spp., which confer resistance to carbapenam class beta-lactamase antibiotics." []
is_a: ARO:3000568 ! subclass B1 (metallo-) beta-lactamase
relationship: confers_resistance_to ARO:0000020 ! carbapenem

[Term]
id: ARO:3004068
name: MexEF-OprN with MexS mutations conferring resistance to chloramphenicol, ciprofloxacin, and trimethoprim
namespace: antibiotic_resistance
def: "The MexEF–OprN efflux pump with MexS mutations conferring resistance to chloramphenicol and ciprofloxacin. The model includes the MexT regulator, as MexS is suggested to inactivate MexT." [PMID:26833155]
is_a: ARO:3000798 ! MexEF-OprN
relationship: confers_resistance_to_drug ARO:0000036 ! ciprofloxacin
relationship: confers_resistance_to_drug ARO:3000188 ! trimethoprim
relationship: confers_resistance_to_drug ARO:3000385 ! chloramphenicol

[Term]
id: ARO:3004069
name: MvaT
namespace: antibiotic_resistance
def: "MvaT, a global regulator of virulence genes in P. aeruginosa, has also shown to be able to repress the expression of the MexEF-OprN pump." [PMID:16448502]
is_a: ARO:3000451 ! protein(s) and two-component regulatory system modulating antibiotic efflux
relationship: part_of ARO:3004070 ! MexEF-OprN with MvaT deletion conferring resistance to chloramphenicol and norfloxacin
relationship: regulates ARO:3000798 ! MexEF-OprN

[Term]
id: ARO:3004070
name: MexEF-OprN with MvaT deletion conferring resistance to chloramphenicol and norfloxacin
namespace: antibiotic_resistance
def: "A deletion of MvaT results in the overexpression of MexEF-OprN conferring resistance to chloramphenicol and norfloxacin." [PMID:21911574, PMID:16448502]
is_a: ARO:3000798 ! MexEF-OprN
relationship: confers_resistance_to_drug ARO:3000385 ! chloramphenicol
relationship: confers_resistance_to_drug ARO:3000662 ! norfloxacin

[Term]
id: ARO:3004071
name: determinant of ethionamide resistance
namespace: antibiotic_resistance
def: "Enzymes, other proteins or other gene products shown clinically to confer resistance to the second-line anti-tubercular agent, ethionamide." []
is_a: ARO:3000000 ! determinant of antibiotic resistance
relationship: confers_resistance_to_drug ARO:3003474 ! ethionamide

[Term]
id: ARO:3004072
name: OpmB
namespace: antibiotic_resistance
def: "OpmB is an outer membrane efflux protein in Pseudomonas aeruginosa that shows functional cooperation with MuxABC, to form the efflux pump system MuxABC-OpmB." [PMID:12445646]
is_a: ARO:3000748 ! subunit of efflux pump conferring antibiotic resistance
relationship: part_of ARO:3004076 ! MuxABC-OpmB
synonym: "PA2525" EXACT []

[Term]
id: ARO:3004073
name: MuxA
namespace: antibiotic_resistance
def: "MuxA is a membrane fusion protein component of the efflux pump system MuxABC-OpmB in Pseudomonas aeruginosa." [PMID:19713238]
is_a: ARO:3000748 ! subunit of efflux pump conferring antibiotic resistance
relationship: part_of ARO:3004076 ! MuxABC-OpmB
synonym: "PA2528" EXACT []

[Term]
id: ARO:3004074
name: MuxB
namespace: antibiotic_resistance
def: "MuxB is one of the two necessary RND components in the Pseudomonas aeruginosa efflux pump system MuxABC-OpmB." [PMID:19713238]
is_a: ARO:3000748 ! subunit of efflux pump conferring antibiotic resistance
relationship: part_of ARO:3004076 ! MuxABC-OpmB
synonym: "PA2527" EXACT []

[Term]
id: ARO:3004075
name: MuxC
namespace: antibiotic_resistance
def: "MuxC is one of the two necessary RND components of the MuxABC-OpmB efflux pumps system in Pseudomonas aeruginosa." [PMID:19713238]
is_a: ARO:3000748 ! subunit of efflux pump conferring antibiotic resistance
relationship: part_of ARO:3004076 ! MuxABC-OpmB
synonym: "PA2526" EXACT []

[Term]
id: ARO:3004076
name: MuxABC-OpmB
namespace: antibiotic_resistance
def: "MuxABC-OpmB is an RND-type multidrug efflux pump in Pseudomonas aeruginosa. This efflux pump confers resistance to aztreonam, novobiocin, tetracycline, erythromycin, kitasamycin and rokitamycin." [PMID:19713238]
is_a: ARO:0010004 ! resistance-nodulation-cell division (RND) antibiotic efflux pump
relationship: confers_resistance_to_drug ARO:0000006 ! erythromycin
relationship: confers_resistance_to_drug ARO:0000051 ! tetracycline
relationship: confers_resistance_to_drug ARO:3000111 ! novobiocin
relationship: confers_resistance_to_drug ARO:3000550 ! aztreonam
relationship: confers_resistance_to_drug ARO:3001227 ! kitasamycin
relationship: confers_resistance_to_drug ARO:3003701 ! rokitamycin

[Term]
id: ARO:3004077
name: PmpM
namespace: antibiotic_resistance
def: "PmpM is a multidrug efflux pump belonging to the MATE family of Pseudomonas aeruginosa. PmpM is an H+ drug antiporter and is the first reported case of an H+ coupled efflux pump in the MATE family. PmpM confers resistance to fluoroquinolones, fradiomycin, benzalkonium chloride, chlorhexidine gluconate, ethidium bromide, tetraphenylphosphonium chloride (TPPCl), and rhodamine 6G." [PMID:14679249]
is_a: ARO:3000112 ! multidrug and toxic compound extrusion (MATE) transporter
synonym: "PA1361" EXACT []

[Term]
id: ARO:3004078
name: Escherichia coli AcrAB-TolC with AcrR mutation conferring resistance to ciprofloxacin, tetracycline, and ceftazidime
namespace: antibiotic_resistance
def: "AcrR is the repressor of the AcrAB operon, where a mutation in AcrR allows AcrAB-TolC to confer resistance to ciprofloxacin, tetracycline, and ceftazidime." [PMID:16189130]
is_a: ARO:3000384 ! AcrAB-TolC
relationship: confers_resistance_to_drug ARO:0000036 ! ciprofloxacin
relationship: confers_resistance_to_drug ARO:0000051 ! tetracycline
relationship: confers_resistance_to_drug ARO:0000060 ! ceftazidime
relationship: confers_resistance_to_drug ARO:3000637 ! ampicillin
relationship: confers_resistance_to_drug ARO:3000704 ! cefalotin

[Term]
id: ARO:3004079
name: Escherichia coli AcrAB-TolC with MarR mutations conferring resistance to ciprofloxacin and tetracycline
namespace: antibiotic_resistance
def: "The Escherichia coli AcrAB-TolC with MarR mutation (Y137H) conferring resistance to ciprofloxacin and tetracycline." [PMID:11302826]
is_a: ARO:3000384 ! AcrAB-TolC
relationship: confers_resistance_to_drug ARO:0000036 ! ciprofloxacin
relationship: confers_resistance_to_drug ARO:0000051 ! tetracycline
relationship: confers_resistance_to_drug ARO:3000637 ! ampicillin
relationship: confers_resistance_to_drug ARO:3000704 ! cefalotin

[Term]
id: ARO:3004080
name: MexAB-OprM with MexR mutations confers resistance to multiple antibiotics
namespace: antibiotic_resistance
def: "MexAB-OprM efflux pump system with MexR mutations confers resistance to multiple antibiotics in P. aeruginosa." [PMID:9449262, PMID:17586626]
is_a: ARO:3000386 ! MexAB-OprM
relationship: confers_resistance_to ARO:3000282 ! sulfonamide antibiotic
relationship: confers_resistance_to ARO:3003706 ! penem
relationship: confers_resistance_to_drug ARO:0000006 ! erythromycin
relationship: confers_resistance_to_drug ARO:0000036 ! ciprofloxacin
relationship: confers_resistance_to_drug ARO:0000051 ! tetracycline
relationship: confers_resistance_to_drug ARO:0000060 ! ceftazidime
relationship: confers_resistance_to_drug ARO:0000062 ! ceftriaxone
relationship: confers_resistance_to_drug ARO:0000067 ! colistin
relationship: confers_resistance_to_drug ARO:0000073 ! meropenem
relationship: confers_resistance_to_drug ARO:3000111 ! novobiocin
relationship: confers_resistance_to_drug ARO:3000158 ! azithromycin
relationship: confers_resistance_to_drug ARO:3000188 ! trimethoprim
relationship: confers_resistance_to_drug ARO:3000385 ! chloramphenicol
relationship: confers_resistance_to_drug ARO:3000550 ! aztreonam
relationship: confers_resistance_to_drug ARO:3000637 ! ampicillin
relationship: confers_resistance_to_drug ARO:3003708 ! panipenem
relationship: confers_resistance_to_drug ARO:3003997 ! amoxicillin-clavulanic acid
relationship: confers_resistance_to_drug ARO:3004024 ! trimethoprim-sulfamethoxazole

[Term]
id: ARO:3004081
name: AcrAD-TolC confers resistance to amikacin, gentamicin, and tobramycin
namespace: antibiotic_resistance
def: "The AcrAD-TolC efflux pump system in E. coli confers resistance to amikacin, gentamicin, and tobramycin." [PMID:14706082, PMID:10692383]
is_a: ARO:3004082 ! AcrAD-TolC
relationship: confers_resistance_to_drug ARO:0000013 ! amikacin
relationship: confers_resistance_to_drug ARO:0000014 ! gentamicin C
relationship: confers_resistance_to_drug ARO:0000052 ! tobramycin

[Term]
id: ARO:3004082
name: AcrAD-TolC
namespace: antibiotic_resistance
def: "AcrAD-TolC efflux pump system in E. coli from the resistance-nodulation-division family, was shown to participate in the efflux of aminoglycosides." [PMID:14706082, PMID:10692383]
is_a: ARO:0010004 ! resistance-nodulation-cell division (RND) antibiotic efflux pump

[Term]
id: ARO:3004083
name: AcrEF-TolC confers resistance to ciprofloxacin
namespace: antibiotic_resistance
def: "AcrEF-TolC efflux pump system of E. coli confers resistance to fluoroquinolones (ciprofloxacin)." [PMID:16267305, PMID:10952561]
is_a: ARO:3000503 ! AcrEF-TolC
relationship: confers_resistance_to_drug ARO:0000036 ! ciprofloxacin

[Term]
id: ARO:3004085
name: lnuG
namespace: antibiotic_resistance
def: "lnuG is a transposon-mediated lincosamide nucleotidyltransferase found in Enterococcus faecalis on Tn6260." [PMID:28039271]
is_a: ARO:3000221 ! lincosamide nucleotidyltransferase (LNU)
relationship: confers_resistance_to_drug ARO:0000046 ! lincomycin

[Term]
id: ARO:3004086
name: APH(3')-VIII
namespace: antibiotic_resistance
def: "APH(3')-VIII is an aminoglycoside phosphoryltransferase that acts on the 3-OH target of aminoglycosides." [PMID:27965516]
is_a: ARO:3000126 ! APH(3')

[Term]
id: ARO:3004087
name: APH(3')-IX
namespace: antibiotic_resistance
def: "APH(3')-IX is an aminoglycoside phosphoryltransferase that acts on the 3-OH target of aminoglycosides." [PMID:27965516]
is_a: ARO:3000126 ! APH(3')

[Term]
id: ARO:3004088
name: lefamulin
namespace: antibiotic_resistance
def: "Lefamulin is a semi-synthetic pleuromutilin compound highly active against multi-resistant pathogens." [PMID:27958389]
is_a: ARO:3000670 ! pleuromutilin antibiotic
xref: PubChem:25185057

[Term]
id: ARO:3004089
name: ANT(3'')-IIa
namespace: antibiotic_resistance
def: "ANT(3'')-IIa is a aminoglycoside nucleotidyltransferase identified in Acinetobacter spp. via horizontal gene transfer mechanisms." [PMID:28152054]
is_a: ARO:3004275 ! ANT(3'')
synonym: "ANT(9)(3'')" EXACT []

[Term]
id: ARO:3004090
name: ANT(3'')-IIb
namespace: antibiotic_resistance
def: "ANT(3'')-IIb is a aminoglycoside nucleotidyltransferase identified in Acinetobacter spp. via horizontal gene transfer mechanisms." [PMID:28152054]
is_a: ARO:3004275 ! ANT(3'')

[Term]
id: ARO:3004091
name: ANT(3'')-IIc
namespace: antibiotic_resistance
def: "ANT(3'')-IIc is a aminoglycoside nucleotidyltransferase identified in Acinetobacter spp. via horizontal gene transfer mechanisms." [PMID:28152054]
is_a: ARO:3004275 ! ANT(3'')

[Term]
id: ARO:3004092
name: HMB-1
namespace: antibiotic_resistance
def: "Shotgun cloning of beta-lactam resistant P. aeruginosa NRZ-03096 yielded a clone producing a novel subclass B1 enzyme with only 74.3% identity to the next nearest relative, KHM-1. The novel MBL was named HMB-1 (for Hamburg MBL). HMB-1 gene was chromosomally located as part of a Tn 3 family transposon that was named Tn 6345, where expression of bla HMB-1 in E. coli TOP10 led to increased resistance to β-lactams." [PMID:28065891]
is_a: ARO:3004209 ! HMB beta-lactamase

[Term]
id: ARO:3004093
name: NDM-17
namespace: antibiotic_resistance
def: "NDM-17 is a metallo-beta-lactamase isolated from Escherichia coli with enhanced carbapenemase activity compared to NDM-1." [PMID:28242668]
is_a: ARO:3000057 ! NDM beta-lactamase

[Term]
id: ARO:3004096
name: daptomycin resistant CdsA
namespace: antibiotic_resistance
def: "Mutations to the CdsA phosphatidate cytidylyltransferase conferring resistance to daptomycin." [PMID:28115347]
is_a: ARO:0000031 ! antibiotic resistant gene variant or mutant
is_a: ARO:3000751 ! determinant of resistance to peptide antibiotics
relationship: confers_resistance_to ARO:3000053 ! peptide antibiotic
relationship: confers_resistance_to_drug ARO:0000068 ! daptomycin

[Term]
id: ARO:3004097
name: Streptococcus mitis CdsA with mutation conferring daptomycin resistance
namespace: antibiotic_resistance
def: "CdsA is a phosphatidate cytidylyltransferase which plays a role in the production of membrane phosphatidylglycerol and cardiolipin." [PMID:28115347]
is_a: ARO:3004096 ! daptomycin resistant CdsA
relationship: confers_resistance_to_drug ARO:0000068 ! daptomycin

[Term]
id: ARO:3004098
name: LpeAB
namespace: antibiotic_resistance
def: "LpeAB are components of an efflux pump, which is a macrolide resistance determinant in L. pneumophila Paris strain. Mutations observed in the upstream sequence of lpeAB operon in resistant lineages led to an overexpression of this efflux pump. Sub-inhibitory concentrations of macrolides themselves participated in upregulating this efflux and could constitute a first step in the acquisition of a high macrolide resistance level. As Lpp2879–Lpp2880 is homologous to Escherichia coli AcrAB, lpp2879–lpp2880 was renamed to lpeAB." [PMID:28137939]
is_a: ARO:0010004 ! resistance-nodulation-cell division (RND) antibiotic efflux pump
relationship: confers_resistance_to ARO:0000000 ! macrolide antibiotic
relationship: confers_resistance_to_drug ARO:0000006 ! erythromycin
relationship: confers_resistance_to_drug ARO:3000156 ! spiramycin
relationship: confers_resistance_to_drug ARO:3000158 ! azithromycin
synonym: "lpp2879-lpp2880" EXACT []

[Term]
id: ARO:3004099
name: LpeA
namespace: antibiotic_resistance
def: "LpeA is a subunit of the LpeAB efflux pump in Legionella pneumophila, which is homologous to AcrA in E. coli." [PMID:28137939]
is_a: ARO:3000748 ! subunit of efflux pump conferring antibiotic resistance
relationship: part_of ARO:3004098 ! LpeAB
synonym: "lpp2879" EXACT []

[Term]
id: ARO:3004100
name: LpeB
namespace: antibiotic_resistance
def: "LpeB is a subunit of the LpeAB efflux pump in Legionella pneumophila, which is homologous to AcrB in E. coli." [PMID:28137939]
is_a: ARO:3000748 ! subunit of efflux pump conferring antibiotic resistance
relationship: part_of ARO:3004098 ! LpeAB
synonym: "lpp2880" EXACT []

[Term]
id: ARO:3004101
name: MdtNOP
namespace: antibiotic_resistance
def: "MdtNOP is a MFS efflux pump protein found in E. coli. The deletion of mdtP from strain W3110 resulted in increased susceptibility to acriflavin, puromycin, and tetraphenylarsonium chloride. An E. coli mdtN null mutant is more sensitive to sulfur drugs than wild type" [PMID:8021163, PMID:19429622]
is_a: ARO:0010002 ! major facilitator superfamily (MFS) antibiotic efflux pump
relationship: confers_resistance_to_drug ARO:0000045 ! acriflavine
relationship: confers_resistance_to_drug ARO:0000047 ! puromycin
synonym: "sdsRQP" EXACT []
synonym: "ycjRQP" EXACT []

[Term]
id: ARO:3004102
name: kamB
namespace: antibiotic_resistance
def: "Methyltransferase enzyme first described in Streptoalloteichus tenebrarius. Confers resistance to aminoglycoside antibiotics (esp. apramycin) through methylation of the 16S rRNA at A1408, thereby modifying the antibiotic target." [PMID:24963996, PMID:19589804]
is_a: ARO:3004272 ! 16S rRNA methyltransferase (A1408)
relationship: confers_resistance_to_drug ARO:0000005 ! neomycin
relationship: confers_resistance_to_drug ARO:0000037 ! apramycin
relationship: confers_resistance_to_drug ARO:0000049 ! kanamycin A

[Term]
id: ARO:3004103
name: QepA2
namespace: antibiotic_resistance
def: "QepA2 is a plasmid-mediated quinolone resistance pump found in an Escherichia coli isolate from France" [PMID:18644958]
is_a: ARO:0010002 ! major facilitator superfamily (MFS) antibiotic efflux pump
relationship: confers_resistance_to_drug ARO:0000036 ! ciprofloxacin
relationship: confers_resistance_to_drug ARO:0000074 ! moxifloxacin
relationship: confers_resistance_to_drug ARO:3000662 ! norfloxacin

[Term]
id: ARO:3004104
name: TMB beta-lactamase
namespace: antibiotic_resistance
def: "TMB-1, the first known member of the Tripoli metallo-beta-lactamase family (TMB) was isolated from Achromobacter xylosoxidans in a Tripoli central hospital. TMB-1 was located on a class 1 integron and is a chromosomally-encoded beta-lactamase capable of hydrolyzing multiple antibiotics." [PMID:22290947]
is_a: ARO:3000568 ! subclass B1 (metallo-) beta-lactamase
relationship: confers_resistance_to ARO:0000020 ! carbapenem
relationship: confers_resistance_to ARO:0000032 ! cephalosporin
relationship: confers_resistance_to ARO:0000044 ! cephamycin

[Term]
id: ARO:3004105
name: TMB-1
namespace: antibiotic_resistance
def: "TMB-1 is a TMB metallo-beta-lactamase found in Achromobacter sp." [PMID:22290947]
is_a: ARO:3004104 ! TMB beta-lactamase
relationship: confers_resistance_to_drug ARO:0000060 ! ceftazidime

[Term]
id: ARO:3004106
name: TMB-2
namespace: antibiotic_resistance
def: "TMB-2 is a TMB metallo-beta-lactamase found in Acinetobacter sp." [PMID:23390208]
is_a: ARO:3004104 ! TMB beta-lactamase
relationship: confers_resistance_to_drug ARO:0000060 ! ceftazidime

[Term]
id: ARO:3004107
name: Pseudomonas aeruginosa soxR
namespace: antibiotic_resistance
def: "SoxR is a redox-sensitive transcriptional activator that induces expression of a small regulon that includes the RND efflux pump-encoding operon mexGHI-opmD. SoxR was shown to be activated by pyocyanin." [PMID:27274079, PMID:16879411, PMID:15845502]
is_a: ARO:3000836 ! soxR
relationship: regulates ARO:3000799 ! MexGHI-OpmD

[Term]
id: ARO:3004108
name: Enterobacter cloacae rob
namespace: antibiotic_resistance
def: "rob is a positive regulator for the acrAB efflux genes, and is structurally similar to SoxS and MarA." [PMID:23006750]
is_a: ARO:3000825 ! rob
synonym: "robA" EXACT []

[Term]
id: ARO:3004109
name: Escherichia coli rob
namespace: antibiotic_resistance
def: "rob is a positive regulator for the acrAB efflux genes, and is structurally similar to SoxS and MarA." [PMID:12791142, PMID:9324261]
is_a: ARO:3000825 ! rob
synonym: "robA" EXACT []

[Term]
id: ARO:3004110
name: MCR-2
namespace: antibiotic_resistance
def: "MCR-2 is a plasmid-borne phosphoethanolamine transferase that interferes with binding of colistin to the cell membrane via addition of phosphoethanolamine to lipid A, resulting in reduction of the negative charge of the cell membrane. Originally identified in a Belgian sample of Escherichia coli by Xavier et al, (2016)." [PMID:28487432, PMID:27416987]
is_a: ARO:3004268 ! MCR phosphoethanolamine transferase

[Term]
id: ARO:3004111
name: FosA6
namespace: antibiotic_resistance
def: "fosA6 is a plasmid-encoded enzyme that confers resistance to fosfomycin in Escherichia coli by breaking the epoxide ring of the molecule." [PMID:27261267]
is_a: ARO:3000133 ! fosfomycin thiol transferase
relationship: confers_resistance_to_drug ARO:0000025 ! fosfomycin

[Term]
id: ARO:3004112
name: phosphoethanolamine transferase conferring colistin resistance
namespace: antibiotic_resistance
def: "This group of enzymes catalyzes the addition of a phosphoethanolamine group to another molecule. The addition of this moiety to lipid A in bacterial species is often associated with polymyxin (otherwise known as colistin) resistance." [PMID:26603172, PMID:28487432]
is_a: ARO:3002984 ! determinant of polymyxin resistance
is_a: ARO:3003580 ! gene altering cell wall charge
synonym: "PEtN transferase" EXACT []

[Term]
id: ARO:3004113
name: FosA7
namespace: antibiotic_resistance
def: "fosA7 is an enzyme that confers resistance to fosfomycin in Escherichia coli by breaking the epoxide ring of the molecule." [PMID:28533247]
is_a: ARO:3000133 ! fosfomycin thiol transferase
relationship: confers_resistance_to_drug ARO:0000025 ! fosfomycin

[Term]
id: ARO:3004114
name: porin OmpC
namespace: antibiotic_resistance
def: "In the presence of antibiotic stress, there is a coupled down-regulation of the porin OmpC with the OmpF.  Mutants both lacking both OmpC and OmpF proteins are resistant to cephaloridine and cefazolin. Analyses of genes involved in the increased resistance to tetracycline suggest that the up-regulation of efflux pump genes is accompanied by a decrease of OmpF and OmpC synthesis. Homologs of OmpC have been identified in Escherichia coli, Salmonella enterica, Enterobacter aerogenes and Serratia marcescens. \n" [PMID:17426813, PMID:23034325, PMID:6760806]
is_a: ARO:3004281 ! General Bacterial Porin with reduced permeability to beta-lactams
relationship: confers_resistance_to_drug ARO:0000058 ! cefazolin
relationship: confers_resistance_to_drug ARO:3004129 ! cephaloridine

[Term]
id: ARO:3004115
name: nitroimidazole antibiotic
namespace: antibiotic_resistance
def: "Nitroimidazoles are a group of drugs that have both antiprotozoal and antibacterial activity, classified with respect to the location of the nitro functional group." []
is_a: ARO:1000003 ! antibiotic molecule

[Term]
id: ARO:3004116
name: nitrofuran antibiotic
namespace: antibiotic_resistance
def: "Nitrofurans are chemotherapeutic agents with antibacterial and antiprotozoal activity." []
is_a: ARO:1000003 ! antibiotic molecule

[Term]
id: ARO:3004117
name: Vibrio cholerae OmpU
namespace: antibiotic_resistance
def: "A ToxR-Regulated outer membrane porin. In Vibrio cholerae, ToxR controls resistance to P2 (a BPI-derived antimicrobial peptide) by regulating the production of OmpU. OmpU also confers resistance to polymyxin B sulfate." [PMID:24943244, PMID:15155667]
is_a: ARO:3004282 ! General Bacterial Porin with reduced permeability to peptide antibiotics
relationship: confers_resistance_to_drug ARO:3004121 ! BPI

[Term]
id: ARO:3004118
name: Vibrio cholerae OmpT
namespace: antibiotic_resistance
def: "A ToxR negatively regulated outer membrane porin. In Vibrio cholerae, ToxR controls resistance to P2 (a BPI-derived antimicrobial peptide) by regulating the production of OmpT, especially in the absence of OmpU." [PMID:15155667, PMID:10632889]
is_a: ARO:3004282 ! General Bacterial Porin with reduced permeability to peptide antibiotics
relationship: confers_resistance_to_drug ARO:3004121 ! BPI

[Term]
id: ARO:3004120
name: CBP C1-aminomethylene vancomycin
namespace: antibiotic_resistance
def: "CBP C1-aminomethylene vancomycin is a synthetic vancomycin derivative which exhibits multiple synergistic mechanisms of action, allowing it to effectively inhibit otherwise-glycopeptide resistant Gram-positive bacteria (notably those with functioning VanA clusters)." [PMID:28559345]
is_a: ARO:3000081 ! glycopeptide antibiotic

[Term]
id: ARO:3004121
name: BPI
namespace: antibiotic_resistance
def: "Bactericidal/permeability-increasing (BPI) protein is a member of a new generation of proteins known as super-antibiotics that are implicated as endotoxin neutralising agents. The potent (nM) cytotoxicity of BPI is limited to gram-negative bacteria (GNB), reflecting the high affinity (<10 nM) of BPI for bacterial lipopolysaccharides (LPS). Binding of BPI to live bacteria via LPS causes immediate growth arrest, actual killing coincides with later damage to the inner membrane." [PMID:28336464, PMID:9665269]
is_a: ARO:3000053 ! peptide antibiotic

[Term]
id: ARO:3004122
name: Klebsiella pneumoniae OmpK37
namespace: antibiotic_resistance
def: "Klebsiella pneumoniae outer membrane porin protein. Is preferentially detected in porin-deficient strains. Functional characterization of this new porin revealed a narrower pore than those of porins OmpK35 and OmpK36, which did not allow penetration by certain β-lactams. Also, when a resistant strain expresses porin OmpK37 is less susceptible to cefotaxime and cefoxitin than when it is expressing either OmpK36 or OmpK35." [PMID:10217760]
is_a: ARO:3004281 ! General Bacterial Porin with reduced permeability to beta-lactams
relationship: confers_resistance_to_drug ARO:0000008 ! cefoxitin
relationship: confers_resistance_to_drug ARO:3000645 ! cefotaxime

[Term]
id: ARO:3004123
name: Burkholderia pseudomallei Omp38
namespace: antibiotic_resistance
def: "Heterologous expression of Burkholderia pseudomallei Omp38 (BpsOmp38) in Omp-deficient E. coli host cells lowers their permeability and in consequence, their antimicrobial susceptibility to penicillin G, cefoxitin, ceftazidime and imipenem." [PMID:24788109, PMID:14567756]
is_a: ARO:3004281 ! General Bacterial Porin with reduced permeability to beta-lactams
relationship: confers_resistance_to_drug ARO:0000008 ! cefoxitin
relationship: confers_resistance_to_drug ARO:0000060 ! ceftazidime
relationship: confers_resistance_to_drug ARO:3000170 ! imipenem
relationship: confers_resistance_to_drug ARO:3000632 ! benzylpenicillin

[Term]
id: ARO:3004124
name: Moraxella catarrhalis M35
namespace: antibiotic_resistance
def: "The outer membrane protein M35 of Moraxella catarrhalis is an antigenically conserved porin. Down-regulation of M35 significantly increases the MICs of aminopenicillins, specifically amoxicillin." [PMID:16159786, PMID:20801781]
is_a: ARO:3003768 ! gene conferring resistance via absence
is_a: ARO:3004281 ! General Bacterial Porin with reduced permeability to beta-lactams
relationship: confers_resistance_to_drug ARO:0000064 ! amoxicillin

[Term]
id: ARO:3004125
name: 23S rRNA with mutation conferring resistance to macrolide antibiotics
namespace: antibiotic_resistance
def: "Nucleotide point mutations in the 23S rRNA subunit may confer resistance to macrolide antibiotics." [PMID:11120937]
is_a: ARO:3000315 ! determinant of macrolide resistance
is_a: ARO:3000336 ! 23S rRNA with mutation conferring antibiotic resistance
relationship: confers_resistance_to ARO:0000000 ! macrolide antibiotic

[Term]
id: ARO:3004126
name: Escherichia coli LamB
namespace: antibiotic_resistance
def: "LamB is a negative regulator for antibiotic resistance, it serves as a porin to influx antibiotic. When down-regulated, it increases resistance to chlortetracycline, ciprofloxacin, balofloxacin and nalidixic acid. It also interacts with Odp1, an energy metabolic enzyme, creating a complex that decreases in antibiotic-resistant strains." [PMID:10734605, PMID:24412198, PMID:18620846]
is_a: ARO:3003768 ! gene conferring resistance via absence
is_a: ARO:3004279 ! Sugar Porin (SP)
relationship: confers_resistance_to_drug ARO:0000036 ! ciprofloxacin
relationship: confers_resistance_to_drug ARO:3000528 ! chlortetracycline
relationship: confers_resistance_to_drug ARO:3000661 ! nalidixic acid
relationship: confers_resistance_to_drug ARO:3004130 ! balofloxacin

[Term]
id: ARO:3004127
name: Escherichia coli mipA
namespace: antibiotic_resistance
def: "MltA-interacting protein (mipA), is an antibiotic resistance-related outer membrane protein. Deletion of mipA increases kanamycin, nalidixic acid and streptomycin resistance." [PMID:25940639]
is_a: ARO:3003768 ! gene conferring resistance via absence
is_a: ARO:3004280 ! MipA-interacting Protein
relationship: confers_resistance_to_drug ARO:0000040 ! streptomycin
relationship: confers_resistance_to_drug ARO:0000049 ! kanamycin A
relationship: confers_resistance_to_drug ARO:3000661 ! nalidixic acid

[Term]
id: ARO:3004128
name: Serratia marcescens Omp1
namespace: antibiotic_resistance
def: "Omp1 is an outer membrane porin that confers resistance by absence in S. marcescens.  Knockout, deletion or other inhibition of the omp1 gene confers resistance to certain beta-lactamase antibiotics - including Cefoxitin, Ceftriaxone, Cefotaxime, and Moxalactam - as well as Ciprofloxacin, Tetracycline, and Chloramphenicol, by preventing passage of the antibiotic into the cell." [PMID:25856195, PMID:9353750]
is_a: ARO:3003768 ! gene conferring resistance via absence
is_a: ARO:3004281 ! General Bacterial Porin with reduced permeability to beta-lactams
relationship: confers_resistance_to_drug ARO:0000008 ! cefoxitin
relationship: confers_resistance_to_drug ARO:0000036 ! ciprofloxacin
relationship: confers_resistance_to_drug ARO:0000051 ! tetracycline
relationship: confers_resistance_to_drug ARO:0000062 ! ceftriaxone
relationship: confers_resistance_to_drug ARO:3000385 ! chloramphenicol
relationship: confers_resistance_to_drug ARO:3000645 ! cefotaxime
relationship: confers_resistance_to_drug ARO:3004017 ! moxalactam

[Term]
id: ARO:3004129
name: cephaloridine
namespace: antibiotic_resistance
def: "Cephaloridine is a semisynthetic, broad-spectrum, first-generation cephalosporin with antibacterial activity. Cephaloridine binds to and inactivates penicillin-binding proteins (PBPs) located on the inner membrane of the bacterial cell wall. PBPs are enzymes involved in the terminal stages of assembling the bacterial cell wall and in reshaping the cell wall during growth and division. Inactivation of PBPs interferes with the cross-linkage of peptidoglycan chains necessary for bacterial cell wall strength and rigidity. This results in the weakening of the bacterial cell wall and causes cell lysis." [PMID:2907014, PMID:5175748]
is_a: ARO:0000032 ! cephalosporin
synonym: "Cefaloridin" EXACT []
synonym: "Cefaloridine" EXACT []
synonym: "Cefalorizin" EXACT []
synonym: "Cephalomycine" EXACT []
synonym: "Cephaloridin" EXACT []
synonym: "Cephaloridinum" EXACT []
synonym: "Ceporin" EXACT []
xref: PubChem:5773

[Term]
id: ARO:3004130
name: balofloxacin
namespace: antibiotic_resistance
def: "Balofloxacin is an 8-methoxy fluoroquinolone antibiotic. It shows potent bactericidal activity and inhibits the supercoiling activity of DNA gyrase of S. aureus, E. coli, and P. aeruginosa." [PMID:1329626, PMID:7492097]
is_a: ARO:0000001 ! fluoroquinolone antibiotic
synonym: "1-cyclopropyl-6-fluoro-1,4-dihydro-8-methoxy-7-(3-methylaminopiperidine-1-yl)-4-oxoquinoline-3-carboxylic acid" EXACT []
synonym: "Q 35" EXACT []
synonym: "Q-35" EXACT []
xref: PubChem:65958

[Term]
id: ARO:3004131
name: Escherichia coli 23S rRNA with mutation conferring resistance to erythromycin and telithromycin
namespace: antibiotic_resistance
def: "Point mutation in the 23S rRNA of Escherichia coli shown clinically to confer resistance to the macrolide-class antibiotics erythromycin and telithromycin." [PMID:11120937, PMID:1569089, PMID:3886627, PMID:10027979, PMID:6330677]
is_a: ARO:3004125 ! 23S rRNA with mutation conferring resistance to macrolide antibiotics
relationship: confers_resistance_to_drug ARO:0000006 ! erythromycin
relationship: confers_resistance_to_drug ARO:0000057 ! telithromycin

[Term]
id: ARO:3004132
name: Chlamydomonas reinhardtii 23S rRNA with mutation conferring resistance to erythromycin
namespace: antibiotic_resistance
def: "Point mutation in 23S rRNA of C. reinhardtii chloroplast shown clinically to confer resistance to Erythromycin, a macrolide antibiotic." [PMID:11120937, PMID:2583478]
is_a: ARO:3004125 ! 23S rRNA with mutation conferring resistance to macrolide antibiotics
relationship: confers_resistance_to_drug ARO:0000006 ! erythromycin

[Term]
id: ARO:3004133
name: Brachyspira hyodysenteriae 23S rRNA with mutation conferring resistance to tylosin
namespace: antibiotic_resistance
def: "Point mutation in B. hyodysenteriae 23S rRNA shown to confer resistance to tylosin and erythromycin" [PMID:11120937]
is_a: ARO:3004125 ! 23S rRNA with mutation conferring resistance to macrolide antibiotics
relationship: confers_resistance_to_drug ARO:3000145 ! tylosin

[Term]
id: ARO:3004134
name: Helicobacter pylori 23S rRNA with mutation conferring resistance to clarithromycin
namespace: antibiotic_resistance
def: "Point mutations in Helicobacter pylori shown to confer resistance to clarithromycin, a macrolide antibiotic" [PMID:11120937]
is_a: ARO:3004125 ! 23S rRNA with mutation conferring resistance to macrolide antibiotics
relationship: confers_resistance_to_drug ARO:0000065 ! clarithromycin

[Term]
id: ARO:3004135
name: Mycobacterium tuberculosis iniB with mutation conferring resistance to ethambutol
namespace: antibiotic_resistance
def: "Point mutations in M. tuberculosis iniB shown to confer resistance to ethambutol." [PMID:10639358]
is_a: ARO:3004136 ! Ethambutol resistant iniB

[Term]
id: ARO:3004136
name: Ethambutol resistant iniB
namespace: antibiotic_resistance
def: "Point mutations occurring in the iniB region of the iniBAC operon shown to confer resistance to ethambutol" [PMID:10639358]
is_a: ARO:3003532 ! determinant of resistance to polyamine antibiotics
is_a: ARO:3004137 ! Antibiotic resistant iniB
relationship: confers_resistance_to ARO:3000527 ! polyamine antibiotic
relationship: confers_resistance_to_drug ARO:3000497 ! ethambutol

[Term]
id: ARO:3004137
name: Antibiotic resistant iniB
namespace: antibiotic_resistance
def: "iniB, an isoniazid-induced protein, is part of the iniBAC operon that participates in the development of tolerance to both isoniazid and ethambutol. May function through a MDR-pump like mechanism, although it does not appear to directly transport isoniazid from the cell." []
is_a: ARO:0000031 ! antibiotic resistant gene variant or mutant
is_a: ARO:3000748 ! subunit of efflux pump conferring antibiotic resistance

[Term]
id: ARO:3004138
name: Moraxella catarrhalis 23S rRNA with mutation conferring resistance to macrolide antibiotics
namespace: antibiotic_resistance
def: "Point mutations in the 23S ribosomal RNA subunit of M. catarrhalis shown clinically to confer resistance to macrolide class antibiotics." [PMID:25923017]
is_a: ARO:3004125 ! 23S rRNA with mutation conferring resistance to macrolide antibiotics

[Term]
id: ARO:3004139
name: MCR-3
namespace: antibiotic_resistance
def: "MCR-3 is a plasmid-borne phosphoethanolamine transferase that interferes with binding of colistin to the cell membrane via addition of phosphoethanolamine to lipid A, resulting reduction in negative charge of the cell membrane. Originally described by Yin et al. 2017, from a porcine Escherichia coli plasmid pWJ1." [PMID:28655818]
is_a: ARO:3004268 ! MCR phosphoethanolamine transferase

[Term]
id: ARO:3004140
name: hydrolysis of fusidic acid to inactive lactone derivative
namespace: antibiotic_resistance
def: "Enzymes shown to inactivate fusidic acid by hydrolytic cleavage from the 16 beta-position of fusidic acid and its derivatives. This converts fusidic acid to an inactivate lactone derivative, thus conferring resistance to fusidic acid." []
is_a: ARO:3000040 ! hydrolysis of antibiotic conferring resistance

[Term]
id: ARO:3004141
name: AxyXY-OprZ
namespace: antibiotic_resistance
def: "An RND-type efflux system that confers innate aminoglycoside resistance to Achromobacter spp. It has a transcriptional regulator encoded by the axyZ gene located upstream of axyXY-oprZ.  In-frame axyZ gene deletion assay led to increased MICs of antibiotic substrates of the efflux system: aminoglycosides, cefepime, fluoroquinolones, tetracyclines and erythromycin, indicating that the product of axyZ negatively regulates expression of axyXY-oprZ. Moreover a 45 amino-acid substitution at position 29 of AxyZ (V29G) was identified in a clinical Achromobacter strain that occurred during the course of chronic respiratory tract colonization in a cystic fibrosis (CF) patient. This substitution, also detected in 3 other strains exposed in vitro to tobramycin, led to the increase in axyY transcription level (5 to 17-fold) together with the increase in antibiotic resistance level." [PMID:28584156]
is_a: ARO:0010004 ! resistance-nodulation-cell division (RND) antibiotic efflux pump
relationship: confers_resistance_to ARO:0000001 ! fluoroquinolone antibiotic
relationship: confers_resistance_to ARO:0000016 ! aminoglycoside antibiotic
relationship: confers_resistance_to_drug ARO:0000006 ! erythromycin
relationship: confers_resistance_to_drug ARO:0000059 ! cefepime

[Term]
id: ARO:3004142
name: OprZ
namespace: antibiotic_resistance
def: "OprZ is the outer membrane component of the AxyXY-OprZ efflux pump system in Achromobacter spp." [PMID:28584156]
is_a: ARO:3000748 ! subunit of efflux pump conferring antibiotic resistance
relationship: part_of ARO:3004141 ! AxyXY-OprZ

[Term]
id: ARO:3004143
name: AxyX
namespace: antibiotic_resistance
def: "AxyX is the inner membrane transporter of the AxyXY-OprZ efflux pump system in Achromobacter spp." [PMID:28584156]
is_a: ARO:3000748 ! subunit of efflux pump conferring antibiotic resistance
relationship: part_of ARO:3004141 ! AxyXY-OprZ

[Term]
id: ARO:3004144
name: AxyY
namespace: antibiotic_resistance
def: "AxyY is the periplasmic adaptor protein of the AxyXY-OprZ efflux pump system in Achromobacter spp." [PMID:28584156]
is_a: ARO:3000748 ! subunit of efflux pump conferring antibiotic resistance
relationship: part_of ARO:3004141 ! AxyXY-OprZ

[Term]
id: ARO:3004145
name: AxyZ
namespace: antibiotic_resistance
def: "AxyZ is a transcriptional regulator of the AxyXY-OprZ efflux pump system." [PMID:28584156]
is_a: ARO:3000219 ! mutant efflux regulatory protein conferring antibiotic resistance
is_a: ARO:3000451 ! protein(s) and two-component regulatory system modulating antibiotic efflux
relationship: part_of ARO:3004141 ! AxyXY-OprZ

[Term]
id: ARO:3004146
name: cfrC
namespace: antibiotic_resistance
def: "Acfr-like 23S rRNA methyltransferase shown to confer resistance to linezolid and phenicol antibiotics, including florfenicol and chloramphenicol, in Clostridium." [PMID:28663118]
is_a: ARO:3000202 ! Cfr 23S ribosomal RNA methyltransferase
relationship: confers_resistance_to_drug ARO:3000385 ! chloramphenicol
relationship: confers_resistance_to_drug ARO:3000461 ! florfenicol

[Term]
id: ARO:3004149
name: Escherichia coli 23S rRNA with mutation conferring resistance to clindamycin
namespace: antibiotic_resistance
def: "Point mutation in the 23S rRNA of Escherichia coli shown clinically to confer resistance to clindamycin, a lincosamide antibiotic" [PMID:1531223]
is_a: ARO:3004187 ! 23S rRNA with mutation conferring resistance to lincosamide antibiotics
relationship: confers_resistance_to_drug ARO:0000066 ! clindamycin

[Term]
id: ARO:3004150
name: Escherichia coli 23S rRNA with mutation conferring resistance to chloramphenicol
namespace: antibiotic_resistance
def: "Point mutation in the 23S rRNA of Escherichia coli shown clinically to confer resistance to chloramphenicol" [PMID:3886627]
is_a: ARO:3004188 ! 23S rRNA with mutation conferring resistance to phenicol antibiotics
relationship: confers_resistance_to_drug ARO:3000385 ! chloramphenicol

[Term]
id: ARO:3004151
name: determinant of aminosalicylate resistance
namespace: antibiotic_resistance
def: "Enzymes, other proteins or other gene products shown clinically to confer resistance to aminosalicylates, esp. para-aminosalicylic acid, commonly used to treat Mycobacterium infections." []
is_a: ARO:3000000 ! determinant of antibiotic resistance
relationship: confers_resistance_to ARO:3004019 ! para-aminosalicylic acid

[Term]
id: ARO:3004152
name: aminosalicylate resistant thymidylate synthase
namespace: antibiotic_resistance
def: "Antibiotic resistant form of thymidylate synthase (synthetase), an enzyme that catalyzes the conversion of dUMP to dTMP in nucleotide biosynthesis. Loss-of-function mutations in thymidylate synthase confer resistance to p-aminosalicylic acid by disrupting the substrate-binding affinity and catalytic activity." []
is_a: ARO:0000031 ! antibiotic resistant gene variant or mutant
is_a: ARO:3004151 ! determinant of aminosalicylate resistance
relationship: confers_resistance_to ARO:3004019 ! para-aminosalicylic acid
relationship: derives_from ARO:3004154 ! antibiotic sensitive thymidylate synthase

[Term]
id: ARO:3004153
name: Mycobacterium tuberculosis thyA with mutation conferring resistance to para-aminosalicylic acid
namespace: antibiotic_resistance
def: "Point mutations in the thymidylate synthetase thyA gene shown clinically to confer resistance to para-aminosalicylic acid. Loss-of-function mutations in thyA disrupt the catalytic activity and substrate-binding affinity, thus conferring resistance." [PMID:25421465]
is_a: ARO:3004152 ! aminosalicylate resistant thymidylate synthase
relationship: confers_resistance_to_drug ARO:3004019 ! para-aminosalicylic acid

[Term]
id: ARO:3004154
name: antibiotic sensitive thymidylate synthase
namespace: antibiotic_resistance
def: "Thymidylate synthase (synthetase) catalyzes the conversion of dUMP to dTMP in the nucleic acid biosynthesis pathway. Inhibition of thyA imbalances the cellular concentration of dUMP causing DNA damage." [PMID:25421465]
is_a: ARO:3000712 ! nucleic acid synthesis machinery targeted by antibiotic
synonym: "antibiotic sensitive thyA" EXACT []

[Term]
id: ARO:3004155
name: aminosalicylate resistant dihydrofolate synthase
namespace: antibiotic_resistance
def: "Dihydrofolate synthase (synthetase) enzymes resistant to aminosalicylates (inc. para-aminosalicylic acid) caused by mutation. Dihydrofolate synthase is required for bioactivation of p-aminosalicylic acid, and mutation in dihydrofolate synthase inhibits production of the dihydrofolate analog hydroxyl-dihydrofolate, thus preventing activation and conferring resistance." []
is_a: ARO:0000031 ! antibiotic resistant gene variant or mutant
is_a: ARO:3004151 ! determinant of aminosalicylate resistance
relationship: confers_resistance_to ARO:3004019 ! para-aminosalicylic acid
relationship: derives_from ARO:3004156 ! antibiotic sensitive dihydrofolate synthase

[Term]
id: ARO:3004156
name: antibiotic sensitive dihydrofolate synthase
namespace: antibiotic_resistance
def: "Wild-type form of dihydrofolate synthase (synthetase) enzymes. Bioactivation of p-aminosalicylic acid occurs during the folate pathway when dihydrofolate and its analog hydroxyl-dihydrofolate are produced by dihydrofolate synthase. Disruption of this pathway by PAS results in cell damage and death." []
is_a: ARO:3000714 ! folate synthesis enzyme targeted by antibiotic

[Term]
id: ARO:3004157
name: Mycobacterium tuberculosis folC with mutation conferring resistance to para-aminosalicylic acid
namespace: antibiotic_resistance
def: "Point mutations in the dihydrofolate synthetase folC gene shown clinically to confer resistance to p-aminosalicylic acid or other aminosalicylates. Mutations in folC inhibit bioactivation of PAS and thus confer resistance." [PMID:25421465]
is_a: ARO:3004155 ! aminosalicylate resistant dihydrofolate synthase
relationship: confers_resistance_to_drug ARO:3004019 ! para-aminosalicylic acid

[Term]
id: ARO:3004159
name: Mycoplasma gallisepticum 23S rRNA mutation conferring resistance to pleuromutilin antibiotics
namespace: antibiotic_resistance
def: "Point mutations in the 23S rRNA (domain V) of Mycoplasma gallisepticum can confer resistance to pleuromutilin antibiotics (tiamulin and valnemulin). The mutants also show cross-resistance to lincomycin, chloramphenicol and florfenicol." [PMID:20487023, PMID:19154331]
is_a: ARO:3004178 ! 23S rRNA with mutation conferring resistance to pleuromutilin antibiotics
relationship: confers_resistance_to_drug ARO:3001317 ! pleuromutilin

[Term]
id: ARO:3004160
name: Escherichia coli 23S rRNA with mutation conferring resistance to clarithromycin
namespace: antibiotic_resistance
def: "Point mutation in the 23S rRNA of Escherichia coli shown clinically to confer resistance to clarithromycin, a macrolide antibiotic" [PMID:1531223]
is_a: ARO:3004125 ! 23S rRNA with mutation conferring resistance to macrolide antibiotics
relationship: confers_resistance_to_drug ARO:0000065 ! clarithromycin

[Term]
id: ARO:3004161
name: Propionibacteria 23S rRNA with mutation conferring resistance to macrolide antibiotics
namespace: antibiotic_resistance
def: "Point mutation in the 23S rRNA of Propionibacteria shown clinically to confer resistance to macrolides" [PMID:9145890]
is_a: ARO:3004125 ! 23S rRNA with mutation conferring resistance to macrolide antibiotics

[Term]
id: ARO:3004163
name: Mycobacterium abscessus 23S rRNA with mutation conferring resistance to clarithromycin
namespace: antibiotic_resistance
def: "Point mutation in the 23S rRNA of Mycobacterium abscessus shown to confer resistance to clarithromycin, a macrolide type antibiotic." [PMID:8807061, PMID:27799212]
is_a: ARO:3004125 ! 23S rRNA with mutation conferring resistance to macrolide antibiotics
relationship: confers_resistance_to_drug ARO:0000065 ! clarithromycin

[Term]
id: ARO:3004164
name: Mycobacterium avium 23S rRNA with mutation conferring resistance to clarithromycin
namespace: antibiotic_resistance
def: "Point mutation in the 23S rRNA of Mycobacterium avium shown to confer resistance to clarithromycin, a macrolide type antibiotic." [PMID:8592991]
is_a: ARO:3004125 ! 23S rRNA with mutation conferring resistance to macrolide antibiotics
relationship: confers_resistance_to_drug ARO:0000065 ! clarithromycin

[Term]
id: ARO:3004165
name: Mycobacterium chelonae 23S rRNA with mutation conferring resistance to clarithromycin
namespace: antibiotic_resistance
def: "Point mutation in the 23S rRNA of Mycobacterium chelonae shown to confer resistance to clarithromycin, a macrolide type antibiotic." [PMID:11120937]
is_a: ARO:3004125 ! 23S rRNA with mutation conferring resistance to macrolide antibiotics
relationship: confers_resistance_to_drug ARO:0000065 ! clarithromycin

[Term]
id: ARO:3004166
name: Mycobacterium intracellulare 23S rRNA with mutation conferring resistance to clarithromycin
namespace: antibiotic_resistance
def: "Point mutation in the 23S rRNA of Mycobacterium intracellulare shown to confer resistance to clarithromycin, a macrolide type antibiotic." [PMID:8192472]
is_a: ARO:3004125 ! 23S rRNA with mutation conferring resistance to macrolide antibiotics
relationship: confers_resistance_to_drug ARO:0000065 ! clarithromycin

[Term]
id: ARO:3004167
name: Mycobacterium intracellulare 23S rRNA with mutation conferring resistance to azithromycin
namespace: antibiotic_resistance
def: "Point mutation in the 23S rRNA of Mycobaccterium avium shown to confer resistance to azithromycin, a macrolide type antibiotic." [PMID:8192472]
is_a: ARO:3004125 ! 23S rRNA with mutation conferring resistance to macrolide antibiotics
relationship: confers_resistance_to_drug ARO:3000158 ! azithromycin

[Term]
id: ARO:3004168
name: Mycobacterium kansasii 23S rRNA with mutation conferring resistance to clarithromycin
namespace: antibiotic_resistance
def: "Point mutation in the 23S rRNA of Mycobacterium kansasii shown to confer resistance to clarithromycin, a macrolide type antibiotic." [PMID:9635911]
is_a: ARO:3004125 ! 23S rRNA with mutation conferring resistance to macrolide antibiotics
relationship: confers_resistance_to_drug ARO:0000065 ! clarithromycin

[Term]
id: ARO:3004169
name: Mycobacterium smegmatis 23S rRNA with mutation conferring resistance to clarithromycin
namespace: antibiotic_resistance
def: "Point mutation in the 23S rRNA of Mycobaccterium smegmatis shown to confer resistance to clarithromycin, a macrolide type antibiotic." [PMID:9402018]
is_a: ARO:3004125 ! 23S rRNA with mutation conferring resistance to macrolide antibiotics
relationship: confers_resistance_to_drug ARO:0000065 ! clarithromycin

[Term]
id: ARO:3004170
name: Streptococcus pneumoniae 23S rRNA with mutation conferring resistance to macrolide antibiotics
namespace: antibiotic_resistance
def: "Point mutation in the 23S rRNA of Streptococcus pneumoniae shown to confer resistance to macrolide type antibiotics" [PMID:10898684]
is_a: ARO:3004125 ! 23S rRNA with mutation conferring resistance to macrolide antibiotics

[Term]
id: ARO:3004171
name: Streptomyces ambofaciens 23S rRNA with mutation conferring resistance to macrolide antibiotics
namespace: antibiotic_resistance
def: "Point mutation in the 23S rRNA of Streptomyces ambofaciens shown to confer resistance to macrolide type antibiotics" [PMID:2834204]
is_a: ARO:3004125 ! 23S rRNA with mutation conferring resistance to macrolide antibiotics

[Term]
id: ARO:3004172
name: 23S rRNA with mutation conferring resistance to oxazolidinone antibiotics
namespace: antibiotic_resistance
def: "Point mutations in the 23S rRNA subunit may confer resistance to oxazolidinone antibiotics" [PMID:10986233]
is_a: ARO:3000336 ! 23S rRNA with mutation conferring antibiotic resistance
is_a: ARO:3003747 ! determinant of oxazolidinone resistance
relationship: confers_resistance_to ARO:3000079 ! oxazolidinone antibiotic

[Term]
id: ARO:3004173
name: Escherichia coli 23S rRNA with mutation conferring resistance to oxazolidinone antibiotics
namespace: antibiotic_resistance
def: "Point mutation in the 23S rRNA of Escherichia coli shown to confer resistance to oxazolidinone type antibiotics" [PMID:10986233]
is_a: ARO:3004172 ! 23S rRNA with mutation conferring resistance to oxazolidinone antibiotics

[Term]
id: ARO:3004174
name: Chlamydia trachomatis 23S rRNA with mutation conferring resistance to macrolide antibiotics
namespace: antibiotic_resistance
def: "Point mutation in the 23S rRNA of Chlamydia trachomatis shown to confer resistance to macrolide type antibiotics" [PMID:15047540]
is_a: ARO:3004125 ! 23S rRNA with mutation conferring resistance to macrolide antibiotics

[Term]
id: ARO:3004176
name: Mycoplasma hominis 23S rRNA with mutation conferring resistance to macrolide antibiotics
namespace: antibiotic_resistance
def: "Point mutation in the 23S rRNA of Mycoplasma hominis shown to confer resistance to macrolide type antibiotics" [PMID:12234836]
is_a: ARO:3004125 ! 23S rRNA with mutation conferring resistance to macrolide antibiotics

[Term]
id: ARO:3004177
name: Mycoplasma fermentans 23S rRNA with mutation conferring resistance to macrolide antibiotics
namespace: antibiotic_resistance
def: "Point mutation in the 23S rRNA of Mycoplasma fermentans shown to confer resistance to macrolide type antibiotics" [PMID:12234836]
is_a: ARO:3004125 ! 23S rRNA with mutation conferring resistance to macrolide antibiotics

[Term]
id: ARO:3004178
name: 23S rRNA with mutation conferring resistance to pleuromutilin antibiotics
namespace: antibiotic_resistance
def: "Point mutations in the 23S rRNA subunit may confer resistance to pleuromutilin antibiotics" [PMID:19154331, PMID:20487023]
is_a: ARO:3000336 ! 23S rRNA with mutation conferring antibiotic resistance
is_a: ARO:3003753 ! determinant of pleuromutilin resistance
relationship: confers_resistance_to ARO:3000670 ! pleuromutilin antibiotic

[Term]
id: ARO:3004179
name: Mycoplasma pneumoniae 23S rRNA mutation conferring resistance to erythromycin
namespace: antibiotic_resistance
def: "Point mutation in the 23S rRNA of Mycoplasma pneumoniae shown to confer resistance to erythromycin" [PMID:8593017]
is_a: ARO:3004125 ! 23S rRNA with mutation conferring resistance to macrolide antibiotics
relationship: confers_resistance_to_drug ARO:0000006 ! erythromycin

[Term]
id: ARO:3004180
name: Halobacterium halobium 23S rRNA mutation conferring resistance to chloramphenicol
namespace: antibiotic_resistance
def: "Point mutation in the 23S rRNA of Halobacterium halobium shown to confer resistance to chloramphenicol" [PMID:2045374]
is_a: ARO:3004188 ! 23S rRNA with mutation conferring resistance to phenicol antibiotics
relationship: confers_resistance_to_drug ARO:3000385 ! chloramphenicol

[Term]
id: ARO:3004181
name: Streptococcus pneumoniae 23S rRNA mutation conferring resistance to macrolides and streptogramins antibiotics
namespace: antibiotic_resistance
def: "Point mutation in the 23S rRNA of Streptococcus pneumoniae shown to confer resistance to macrolides and streptogramins types of antibiotics" [PMID:11120988]
is_a: ARO:3004125 ! 23S rRNA with mutation conferring resistance to macrolide antibiotics
is_a: ARO:3004182 ! 23S rRNA with mutation conferring resistance to streptogramins antibiotics
relationship: confers_resistance_to_drug ARO:3000145 ! tylosin
relationship: confers_resistance_to_drug ARO:3000583 ! pristinamycin IA
relationship: confers_resistance_to_drug ARO:3000669 ! pristinamycin IIA
relationship: confers_resistance_to_drug ARO:3001221 ! josamycin

[Term]
id: ARO:3004182
name: 23S rRNA with mutation conferring resistance to streptogramins antibiotics
namespace: antibiotic_resistance
def: "Nucleotide point mutations in the 23S rRNA subunit may confer resistance to streptogramins antibiotics." [PMID:11120988]
is_a: ARO:3000240 ! determinant of streptogramin resistance
is_a: ARO:3000336 ! 23S rRNA with mutation conferring antibiotic resistance
relationship: confers_resistance_to ARO:0000026 ! streptogramin antibiotic

[Term]
id: ARO:3004183
name: aminosalicylate resistant dihydrofolate reductase
namespace: antibiotic_resistance
def: "Antibiotic target replacement dihydrofolate reductase enzymes or domains with catalytic activity that confer resistance to aminosalicylates, esp. p-aminosalicylic acid." []
is_a: ARO:3003425 ! antibiotic resistant dihydrofolate reductase
is_a: ARO:3004151 ! determinant of aminosalicylate resistance
relationship: confers_resistance_to ARO:3004019 ! para-aminosalicylic acid

[Term]
id: ARO:3004184
name: Mycobacterium tuberculosis ribD with mutation conferring resistance to para-aminosalicylic acid
namespace: antibiotic_resistance
def: "ribD is a Mycobacterium tuberculosis riboflavin biosynthesis enzyme. Point mutations in ribD cause enzyme overexpression, which allows the C-terminal reductase domain to act as an alternative dihydrofolate reductase. Thus, mutations in ribD confer resistance to DHFR inhibitors such as para-aminosalicylic acid." [PMID:25421465]
is_a: ARO:3004183 ! aminosalicylate resistant dihydrofolate reductase
relationship: confers_resistance_to_drug ARO:3004019 ! para-aminosalicylic acid

[Term]
id: ARO:3004185
name: mecD
namespace: antibiotic_resistance
def: "mecD is a PBP2a variant identified on a genomic resistance island in Macrococcus caseolyticus. MecD confers resistance to methicillin and other beta-lactam antibiotics through the production of an alternative low-affinity PBP. First described by Schwendener et al. 2017 and identified from canine and bovine sources." [PMID:28272476]
is_a: ARO:3001208 ! methicillin resistant PBP2
relationship: confers_resistance_to_drug ARO:0000015 ! methicillin

[Term]
id: ARO:3004187
name: 23S rRNA with mutation conferring resistance to lincosamide antibiotics
namespace: antibiotic_resistance
def: "Point mutations in the 23S rRNA subunit may confer resistance to lincosamide antibiotics by reducing antibiotic binding-site affinity." []
is_a: ARO:3000241 ! determinant of lincosamide resistance
is_a: ARO:3000336 ! 23S rRNA with mutation conferring antibiotic resistance
relationship: confers_resistance_to ARO:0000017 ! lincosamide antibiotic

[Term]
id: ARO:3004188
name: 23S rRNA with mutation conferring resistance to phenicol antibiotics
namespace: antibiotic_resistance
def: "Point mutations in the 23S rRNA subunit shown clinically to confer resistance to phenicol class antibiotics, including chloramphenicol and florfenicol, by disrupting antibiotic binding-site affinity" []
is_a: ARO:3000052 ! determinant of phenicol resistance
is_a: ARO:3000336 ! 23S rRNA with mutation conferring antibiotic resistance
relationship: confers_resistance_to ARO:3000387 ! phenicol antibiotic

[Term]
id: ARO:3004189
name: Bla2
namespace: antibiotic_resistance
def: "Bla2 is a chromosomal-encoded beta-lactamase, found in Bacillus anthracis, which has penicillin, cephalosporin, and carbapenem-hydrolizing abilities." [PMID:12760895, PMID:27557855, PMID:12533457]
is_a: ARO:3004230 ! subclass B1 Bacillus anthracis Bla beta-lactamase

[Term]
id: ARO:3004190
name: BlaA beta-lactamase
namespace: antibiotic_resistance
def: "BlaA beta-lactamases are Class A beta-lactamases first identified in Yersinia enterocolitica and have the ability to hydrolize penicilins and cephalosporins." [PMID:11897607, PMID:16553870, PMID:1756974, PMID:237976]
is_a: ARO:3000078 ! class A beta-lactamase
relationship: confers_resistance_to ARO:0000032 ! cephalosporin
relationship: confers_resistance_to ARO:3000008 ! penam

[Term]
id: ARO:3004191
name: APH(2'')-If
namespace: antibiotic_resistance
def: "Aminoglycoside 2''-phosphotransferase identified from the gram-negative pathogen Campylobacter jejuni. APH(2'')-If was shown to confer resistance to 4,6-disubstituted antibiotics kanamycin, tobramycin, dibekacin, gentamicin and sisomicin through antibiotic phosphorylation. Described by Toth et al. 2013." [PMID:23129050]
is_a: ARO:3000128 ! APH(2'')
relationship: confers_resistance_to_drug ARO:0000007 ! dibekacin
relationship: confers_resistance_to_drug ARO:0000035 ! sisomicin
relationship: confers_resistance_to_drug ARO:0000049 ! kanamycin A
relationship: confers_resistance_to_drug ARO:0000052 ! tobramycin
relationship: confers_resistance_to_drug ARO:3004015 ! gentamicin A

[Term]
id: ARO:3004192
name: cepA beta-lactamase
namespace: antibiotic_resistance
def: "cepA beta-lactamases are Class A beta-lactamases found in Bateroides fragilis and have the ability to hydrolyze cephalosporin." [PMID:8285623, PMID:7517394]
is_a: ARO:3000078 ! class A beta-lactamase
relationship: confers_resistance_to ARO:0000032 ! cephalosporin

[Term]
id: ARO:3004193
name: Sed beta-lactamase
namespace: antibiotic_resistance
def: "Sed beta-lactamases are Class A beta-lactamases that are capable of hydrolyzing benzypenicillin, cephalothin, and cloxacillin." [PMID:7517394]
is_a: ARO:3000078 ! class A beta-lactamase
relationship: confers_resistance_to ARO:0000032 ! cephalosporin
relationship: confers_resistance_to ARO:3000008 ! penam

[Term]
id: ARO:3004194
name: MCR-1.2
namespace: antibiotic_resistance
def: "A plasmid-borne novel MCR-1 functional variant detected in a Klebsiella pneumoniae isolate collected from a rectal swab in Italy. MCR-1.2 differs from MCR-1 by a single amino acid substitution from Glutamine to Leucine at position 3 in the N-terminal region. Described by DiPilato et al. 2016" [PMID:27401575]
is_a: ARO:3004268 ! MCR phosphoethanolamine transferase

[Term]
id: ARO:3004195
name: NmcA beta-lactamase
namespace: antibiotic_resistance
def: "nmcA beta-lactamases are chromosomal-encoded Class A beta-lactamases first isolated from Enterobacter cloacae, specifically a clinical strain known as NOR-1. nmcA beta-lactamases have been shown to hydrolyze carbapenems." [PMID:8052644]
is_a: ARO:3000078 ! class A beta-lactamase
relationship: confers_resistance_to ARO:0000020 ! carbapenem

[Term]
id: ARO:3004196
name: VCC beta-lactamase
namespace: antibiotic_resistance
def: "VCC beta-lactamases are Class A beta-lactamases." [PMID:26824956]
is_a: ARO:3000078 ! class A beta-lactamase
relationship: confers_resistance_to ARO:0000004 ! monobactam
relationship: confers_resistance_to ARO:0000020 ! carbapenem
relationship: confers_resistance_to ARO:3000008 ! penam

[Term]
id: ARO:3004197
name: blaZ beta-lactamase
namespace: antibiotic_resistance
def: "blaZ beta-lactamases are Class A beta-lactamases. These beta-lactamases are responsible for penicillin resistance in Staphylococcus aureus." [PMID:6793593, PMID:26305782]
is_a: ARO:3000078 ! class A beta-lactamase
relationship: confers_resistance_to ARO:3000008 ! penam

[Term]
id: ARO:3004198
name: R39 beta-lactamase
namespace: antibiotic_resistance
def: "R39 beta-lactamases are Class A beta-lactamases encoded in Actinomadura R39 with the ability to hydrolyze penicillins." [PMID:2515104]
is_a: ARO:3000078 ! class A beta-lactamase
relationship: confers_resistance_to ARO:3000008 ! penam

[Term]
id: ARO:3004199
name: CepS beta-lactamase
namespace: antibiotic_resistance
def: "CepS beta-lactamases are Class C beta-lactamases capable of hydrolyzing cephalosporin." [PMID:8537283]
is_a: ARO:3000076 ! class C beta-lactamase
relationship: confers_resistance_to ARO:0000032 ! cephalosporin

[Term]
id: ARO:3004200
name: CcrA beta-lactamase
namespace: antibiotic_resistance
def: "CcrA beta-lactamases are chromosomal-encoded carbapenemase commonly found in Bacteroides fragilis isolates." [PMID:1510410]
is_a: ARO:3000568 ! subclass B1 (metallo-) beta-lactamase
relationship: confers_resistance_to ARO:0000020 ! carbapenem

[Term]
id: ARO:3004201
name: BlaB beta-lactamase
namespace: antibiotic_resistance
def: "BlaB beta-lactamases are class B beta-lactamases that are found in a variety of species and have the ability to hydrolyze penams and carbapenems." []
is_a: ARO:3000568 ! subclass B1 (metallo-) beta-lactamase
relationship: confers_resistance_to ARO:0000020 ! carbapenem
relationship: confers_resistance_to ARO:3000008 ! penam

[Term]
id: ARO:3004202
name: JOHN beta-lactamase
namespace: antibiotic_resistance
def: "JOHN beta-lactamases hydrolyse penicillins, narrow- and expanded-spectrum cephalosporins, and carbapenems." [PMID:12562690]
is_a: ARO:3000568 ! subclass B1 (metallo-) beta-lactamase
relationship: confers_resistance_to ARO:0000020 ! carbapenem
relationship: confers_resistance_to ARO:0000032 ! cephalosporin
relationship: confers_resistance_to ARO:3000008 ! penam

[Term]
id: ARO:3004203
name: CGB beta-lactamase
namespace: antibiotic_resistance
def: "CGB beta-lactamases are Class B beta-lactamases found in Chryseobacterium gleu that can hydrolyze penicillins; narrow- and expanded-spectrum cephalosporins; and carbapenems." [PMID:12183230]
is_a: ARO:3000568 ! subclass B1 (metallo-) beta-lactamase
relationship: confers_resistance_to ARO:0000020 ! carbapenem
relationship: confers_resistance_to ARO:0000032 ! cephalosporin
relationship: confers_resistance_to ARO:3000008 ! penam

[Term]
id: ARO:3004204
name: EBR beta-lactamase
namespace: antibiotic_resistance
def: "EBR beta-lactamases are Class B beta-lactamases first isolated from Empedobacter brevis and are able to hydrolyze penicillins, cephalosporins, and carbapenems." [PMID:12234848]
is_a: ARO:0000020 ! carbapenem
is_a: ARO:0000032 ! cephalosporin
is_a: ARO:3000008 ! penam
is_a: ARO:3000568 ! subclass B1 (metallo-) beta-lactamase

[Term]
id: ARO:3004205
name: TUS beta-lactamase
namespace: antibiotic_resistance
def: "TUS beta-lactamases are Class B beta-lactamases that can hydrolyze a variety of beta-lactams, such as cephems and carbapenems" [PMID:24031236, PMID:12384365]
is_a: ARO:3000568 ! subclass B1 (metallo-) beta-lactamase
relationship: confers_resistance_to ARO:0000020 ! carbapenem
relationship: confers_resistance_to ARO:0000032 ! cephalosporin
relationship: confers_resistance_to ARO:0000044 ! cephamycin

[Term]
id: ARO:3004206
name: SIM beta-lactamase
namespace: antibiotic_resistance
def: "SIM beta-lactamases are Class B beta-lactamases that are capable of hydrolyzing a wide variety of beta-lactams, including penicillins, narrow- to expanded-spectrum cephalosporins, and carbapenem. The SIM family of beta-lactamases appear to be transferable through integrons." [PMID:16251286, PMID:20498315]
is_a: ARO:3000568 ! subclass B1 (metallo-) beta-lactamase
relationship: confers_resistance_to ARO:0000020 ! carbapenem
relationship: confers_resistance_to ARO:0000032 ! cephalosporin
relationship: confers_resistance_to ARO:3000008 ! penam

[Term]
id: ARO:3004207
name: KHM beta-latamase
namespace: antibiotic_resistance
def: "KHM beta-lactmases are Class B beta-lactamases that can confer resistance to all classes of beta-lactams, except the monobactams." []
is_a: ARO:3000568 ! subclass B1 (metallo-) beta-lactamase
relationship: confers_resistance_to ARO:0000020 ! carbapenem
relationship: confers_resistance_to ARO:0000032 ! cephalosporin
relationship: confers_resistance_to ARO:0000044 ! cephamycin
relationship: confers_resistance_to ARO:3000008 ! penam
relationship: confers_resistance_to ARO:3003706 ! penem

[Term]
id: ARO:3004208
name: DIM beta-lactamase
namespace: antibiotic_resistance
def: "DIM type beta-lactamases were first identified from a carbapenem-resistant Pseudomonas stutzeri strain isolated from a Dutch patient. Encoded in mobile elements, these MBLs significantly hydrolyze broad-spectrum cephalosporins and carbapenems." [PMID:20308383]
is_a: ARO:3000568 ! subclass B1 (metallo-) beta-lactamase
relationship: confers_resistance_to ARO:0000020 ! carbapenem
relationship: confers_resistance_to ARO:0000032 ! cephalosporin

[Term]
id: ARO:3004209
name: HMB beta-lactamase
namespace: antibiotic_resistance
def: "First identified from a multi-drug resistant Pseudomonas aeruginosa clinical isolate in 2012, HMB type beta-lactamases can be encoded in transposons and hydrolyze carbapenems." [PMID:28065891]
is_a: ARO:3000568 ! subclass B1 (metallo-) beta-lactamase
relationship: confers_resistance_to ARO:0000020 ! carbapenem

[Term]
id: ARO:3004210
name: SFH beta-lactamase
namespace: antibiotic_resistance
def: "This type of Subclass B2 beta-lactamases was first identified from a Serratia fonticola environmental isolate." [PMID:12821491]
is_a: ARO:3000570 ! subclass B2 (metallo-) beta-lactamase
relationship: confers_resistance_to ARO:0000020 ! carbapenem

[Term]
id: ARO:3004211
name: FEZ beta-lactamase
namespace: antibiotic_resistance
def: "The FEZ family of beta-lactamases are subclass B3 beta-lactamases that hydrolyze penicillins, cephalosporins, and carbapenems." [PMID:18563261]
is_a: ARO:3000571 ! subclass B3 (metallo-) beta-lactamase
relationship: confers_resistance_to ARO:0000020 ! carbapenem
relationship: confers_resistance_to ARO:0000032 ! cephalosporin
relationship: confers_resistance_to ARO:3000008 ! penam

[Term]
id: ARO:3004212
name: GOB beta-lactamase
namespace: antibiotic_resistance
def: "The GOB family of beta-lactamases have been discovered in the Elizabethkingia meningoseptica and are classified as subclass B3 beta-lactamase. They confer resistance to cephalosporins, penicillins, and carbapenems." [PMID:17403673, PMID:10858348, PMID:27458232]
is_a: ARO:3000571 ! subclass B3 (metallo-) beta-lactamase
relationship: confers_resistance_to ARO:0000020 ! carbapenem
relationship: confers_resistance_to ARO:0000032 ! cephalosporin
relationship: confers_resistance_to ARO:3000008 ! penam

[Term]
id: ARO:3004213
name: GOB-18
namespace: antibiotic_resistance
def: "GOB-18 is a member of subclass B3 GOB family of beta-lactamases isolated from Elizabethkingia meningoseptica. GOB-18 is unlike other subclass B3 beta-lactamases as it is fully active against a broad range of beta-lactam substrates using a single Zn(II) ion in its active site." [PMID:27458232, PMID:17403673]
is_a: ARO:3004212 ! GOB beta-lactamase

[Term]
id: ARO:3004214
name: THIN-B beta-lactamase
namespace: antibiotic_resistance
def: "Beta-lactamases that are part of the THIN-B family, which is a subclass B3 beta-lactamase family and hydrolyze a broad spectrum of beta-lactams including penicillins, cephalosporins, and carbapenems." [PMID:15561856, PMID:11181369]
is_a: ARO:3000571 ! subclass B3 (metallo-) beta-lactamase
relationship: confers_resistance_to ARO:0000020 ! carbapenem
relationship: confers_resistance_to ARO:0000032 ! cephalosporin
relationship: confers_resistance_to ARO:3000008 ! penam

[Term]
id: ARO:3004215
name: L1 family beta-lactamase
namespace: antibiotic_resistance
def: "This subclass B3 of beta-lactamses have the ability to hydrolyze cephalosporins." [PMID:9811546]
is_a: ARO:3000571 ! subclass B3 (metallo-) beta-lactamase
relationship: confers_resistance_to ARO:0000032 ! cephalosporin

[Term]
id: ARO:3004216
name: AIM beta-lactamase
namespace: antibiotic_resistance
def: "A subclass B3 family of beta-lactamases that confer resistance to a range of beta-lactam antibiotics including penams, cephamycins, and cephalosporins." [PMID:22664968]
is_a: ARO:3000571 ! subclass B3 (metallo-) beta-lactamase
relationship: confers_resistance_to ARO:0000032 ! cephalosporin
relationship: confers_resistance_to ARO:0000044 ! cephamycin
relationship: confers_resistance_to ARO:3000008 ! penam

[Term]
id: ARO:3004217
name: SMB beta-lactamase
namespace: antibiotic_resistance
def: "SMB beta-lactamases are a subclass B3 beta-lactamases that hydrolyze a variety of beta-lactams, including penicillins, cephalosporins, and carbapenems." [PMID:22442240]
is_a: ARO:3000571 ! subclass B3 (metallo-) beta-lactamase
relationship: confers_resistance_to ARO:0000020 ! carbapenem
relationship: confers_resistance_to ARO:0000032 ! cephalosporin
relationship: confers_resistance_to ARO:3000008 ! penam

[Term]
id: ARO:3004218
name: CAU beta-lactamase
namespace: antibiotic_resistance
def: "CAU beta-lactamases are a subclass B3 family." [PMID:12019096]
is_a: ARO:3000571 ! subclass B3 (metallo-) beta-lactamase
relationship: confers_resistance_to ARO:0000020 ! carbapenem
relationship: confers_resistance_to ARO:3000008 ! penam

[Term]
id: ARO:3004219
name: BJP beta-lactamase
namespace: antibiotic_resistance
def: "BJP beta-lactamases are a subclass B3 family." [PMID:16723554]
is_a: ARO:3000571 ! subclass B3 (metallo-) beta-lactamase
relationship: confers_resistance_to ARO:0000020 ! carbapenem

[Term]
id: ARO:3004220
name: subclass B3 PEDO beta-lactamase
namespace: antibiotic_resistance
def: "PEDO family enzymes that are classified under subclass B3 (metallo-) beta-lactamases." []
is_a: ARO:3000571 ! subclass B3 (metallo-) beta-lactamase
relationship: confers_resistance_to ARO:0000020 ! carbapenem

[Term]
id: ARO:3004221
name: CPS beta-lactamase
namespace: antibiotic_resistance
def: "CPS beta-lactamases are a subclass B3 family." []
is_a: ARO:3000571 ! subclass B3 (metallo-) beta-lactamase
relationship: confers_resistance_to ARO:0000020 ! carbapenem

[Term]
id: ARO:3004222
name: ESP beta-lactamase
namespace: antibiotic_resistance
def: "ESP family beta-lactamases are subclass B3 (metallo-) beta-lactamases." [PMID:26482314]
is_a: ARO:3000571 ! subclass B3 (metallo-) beta-lactamase
relationship: confers_resistance_to ARO:0000020 ! carbapenem

[Term]
id: ARO:3004223
name: MSI beta-lactamase
namespace: antibiotic_resistance
def: "MSI beta-lactamases are a family of subclass B3 (metallo-) beta-lactamases." [PMID:26482314]
is_a: ARO:3000571 ! subclass B3 (metallo-) beta-lactamase
relationship: confers_resistance_to ARO:0000020 ! carbapenem

[Term]
id: ARO:3004224
name: SPG beta-lacatamase
namespace: antibiotic_resistance
def: "SPG beta-lactamases are a family of subclass B3 (metallo-) beta-lactamases." [PMID:26482314]
is_a: ARO:3000571 ! subclass B3 (metallo-) beta-lactamase
relationship: confers_resistance_to ARO:0000020 ! carbapenem

[Term]
id: ARO:3004225
name: Rm3 family beta-lactamase
namespace: antibiotic_resistance
def: "A family encompassing subclass B3 Rm3-like beta-lactamases." [PMID:27431213]
is_a: ARO:3000571 ! subclass B3 (metallo-) beta-lactamase
relationship: confers_resistance_to ARO:0000020 ! carbapenem
relationship: confers_resistance_to ARO:0000032 ! cephalosporin
relationship: confers_resistance_to ARO:3000008 ! penam

[Term]
id: ARO:3004226
name: subclass B3 LRA beta-lactamase
namespace: antibiotic_resistance
def: "Beta-lactamases that are part of the LRA gene family and are classified as B3 (metallo-) beta-lactamases." [PMID:18843302]
is_a: ARO:3000571 ! subclass B3 (metallo-) beta-lactamase
relationship: confers_resistance_to ARO:0000032 ! cephalosporin
relationship: confers_resistance_to ARO:3000008 ! penam

[Term]
id: ARO:3004227
name: subclass B1 PEDO beta-lactamase
namespace: antibiotic_resistance
def: "Beta-lactamases that are part of the PEDO gene family and are classified as subclass B1 (metallo-) beta-lactamases." [PMID:26482314]
is_a: ARO:3000568 ! subclass B1 (metallo-) beta-lactamase
relationship: confers_resistance_to ARO:0000020 ! carbapenem

[Term]
id: ARO:3004228
name: class A LRA beta-lactamase
namespace: antibiotic_resistance
def: "Beta-lactamases that are part of the LRA gene family and are classified as Class A beta-lactamases." [PMID:18843302]
is_a: ARO:3000078 ! class A beta-lactamase
relationship: confers_resistance_to ARO:0000032 ! cephalosporin
relationship: confers_resistance_to ARO:3000008 ! penam

[Term]
id: ARO:3004229
name: class A Bacillus anthracis Bla beta-lactamase
namespace: antibiotic_resistance
def: "Beta-lactamases belonging to the Bla genes from Bacillus anthracis that are classified as class A beta-lactamases." [PMID:12760895]
is_a: ARO:3000078 ! class A beta-lactamase
relationship: confers_resistance_to ARO:3000008 ! penam

[Term]
id: ARO:3004230
name: subclass B1 Bacillus anthracis Bla beta-lactamase
namespace: antibiotic_resistance
def: "Beta-lactamases belonging to the Bla genes from Bacillus anthracis that are classified as subclass B1 beta-lactamases." [PMID:12760895]
is_a: ARO:3000568 ! subclass B1 (metallo-) beta-lactamase
relationship: confers_resistance_to ARO:0000020 ! carbapenem
relationship: confers_resistance_to ARO:0000032 ! cephalosporin
relationship: confers_resistance_to ARO:3000008 ! penam

[Term]
id: ARO:3004231
name: class C LRA beta-lactamase
namespace: antibiotic_resistance
def: "Beta-lactamases that are part of the LRA gene family and are classified as Class C beta-lactamases." [PMID:18843302]
is_a: ARO:3000076 ! class C beta-lactamase
relationship: confers_resistance_to ARO:0000032 ! cephalosporin
relationship: confers_resistance_to ARO:3000008 ! penam

[Term]
id: ARO:3004232
name: ampC-type beta-lactamase
namespace: antibiotic_resistance
def: "AmpC beta-lactamases are clinically important class C beta-lactamase enzymes which confer resistance to cephalosporins and penicillin-like antibiotics. AmpC beta-lactamases are typically found in Enterobacteriaceae, and were described in Escherichia coli in 1940 as the first reported enzymatic deactivation of penicillin. The name AmpC connects these enzymes functionally across many species, however these enzymes are generally unnamed and not phylogenetically related." [PMID:21304033]
is_a: ARO:3000076 ! class C beta-lactamase
relationship: confers_resistance_to ARO:0000032 ! cephalosporin
relationship: confers_resistance_to ARO:3000008 ! penam

[Term]
id: ARO:3004233
name: blaF family beta-lactamase
namespace: antibiotic_resistance
def: "Class A Beta-lactamases first isolated from Mycobacterium fortuitum." [PMID:8065266]
is_a: ARO:3000078 ! class A beta-lactamase
relationship: confers_resistance_to ARO:3000008 ! penam

[Term]
id: ARO:3004234
name: EXO beta-lactamase
namespace: antibiotic_resistance
def: "Beta-lactamases part of this family discovered in Streptomyces albus G." [PMID:2658780]
is_a: ARO:3000078 ! class A beta-lactamase
relationship: confers_resistance_to ARO:3000008 ! penam

[Term]
id: ARO:3004235
name: RCP beta-lactamase
namespace: antibiotic_resistance
def: "A family of class A beta-lactamases that have been discovered in the Rhodobacter genus." [PMID:2788410, PMID:2783689]
is_a: ARO:3000078 ! class A beta-lactamase
relationship: confers_resistance_to ARO:3000008 ! penam

[Term]
id: ARO:3004236
name: gimA family macrolide glycosyltransferase
namespace: antibiotic_resistance
def: "This family of macrolide glycosyltransferases derive from gimA, which was discovered in Streptomyces ambofaciens." [PMID:9756764]
is_a: ARO:3000458 ! macrolide glycosyltransferase
relationship: confers_resistance_to ARO:0000000 ! macrolide antibiotic

[Term]
id: ARO:3004237
name: mgt macrolide glycotransferase
namespace: antibiotic_resistance
def: "The mgt family encompasses macrolide glycotransferases of the Streptomyces genus." [PMID:1605601, PMID:1612452]
is_a: ARO:3000458 ! macrolide glycosyltransferase
relationship: confers_resistance_to ARO:0000000 ! macrolide antibiotic

[Term]
id: ARO:3004238
name: sulfonamide resistant sul
namespace: antibiotic_resistance
def: "The sul genes encode forms of dihydropteroate synthase that confer resistance to sulfonamide." [PMID:15673783]
is_a: ARO:3000381 ! antibiotic target replacement protein
is_a: ARO:3000558 ! sulfonamide resistant dihydropteroate synthase
relationship: confers_resistance_to ARO:3000282 ! sulfonamide antibiotic

[Term]
id: ARO:3004239
name: NPS-1
namespace: antibiotic_resistance
def: "NPS-1 is a plasmid-encoded class D beta-lactamases identified from two Pseudomonas aeruginosa isolates in 1986." [PMID:3089139, PMID:11557499]
is_a: ARO:3004240 ! NPS beta-lactamase

[Term]
id: ARO:3004240
name: NPS beta-lactamase
namespace: antibiotic_resistance
def: "NPS beta-lactamases are class D beta-lactamases that have partial hydrolyzing abilities against penicillins and cephalosporin." []
is_a: ARO:3000075 ! class D beta-lactamase
relationship: confers_resistance_to ARO:0000032 ! cephalosporin
relationship: confers_resistance_to ARO:3000008 ! penam

[Term]
id: ARO:3004241
name: class D LRA beta-lactamase
namespace: antibiotic_resistance
def: "Beta-lactamases that are part of the LRA gene family and are classified as Class D beta-lactamases." [PMID:18843302]
is_a: ARO:3000075 ! class D beta-lactamase
relationship: confers_resistance_to ARO:0000032 ! cephalosporin
relationship: confers_resistance_to ARO:3000008 ! penam

[Term]
id: ARO:3004242
name: MSI-OXA family beta-lactamase
namespace: antibiotic_resistance
def: "Members of the MSI-OXA family are class D beta-lactamases that encompass hybrids of MSI-1 and putative OXA homologues." [PMID:26482314]
is_a: ARO:3000075 ! class D beta-lactamase
relationship: confers_resistance_to ARO:0000020 ! carbapenem

[Term]
id: ARO:3004243
name: RbpA bacterial RNA polymerase-binding protein
namespace: antibiotic_resistance
def: "RbpA is a family of bacterial RNA polymerase-binding proteins, which acts as a transcription factor and binds to the sigma subunit of RNA polymerase." [PMID:16629670, PMID:22570422]
is_a: ARO:3000507 ! rifampin-resistant RNA polymerase-binding protein
relationship: confers_resistance_to ARO:3000157 ! rifamycin antibiotic

[Term]
id: ARO:3004244
name: DnaA chromosomal replication initiation protein
namespace: antibiotic_resistance
def: "The DnaA family of replication initiation proteins interact with RNA polymerase to confer resistance against rifampicin anitibiotics." [PMID:21527473, PMID:19170875]
is_a: ARO:3000507 ! rifampin-resistant RNA polymerase-binding protein
relationship: confers_resistance_to ARO:3000157 ! rifamycin antibiotic

[Term]
id: ARO:3004245
name: fosC phosphotransferase family
namespace: antibiotic_resistance
def: "The fosC family of phosphotransferases phosphorylate fosfomycin to confer resistance and have been found in various bacterial isolates." [PMID:20404116, PMID:7492106]
is_a: ARO:3000271 ! determinant of fosfomycin resistance
is_a: ARO:3000359 ! fosfomycin phosphotransferase
relationship: confers_resistance_to ARO:0000025 ! fosfomycin

[Term]
id: ARO:3004246
name: Fom phosphotransferase family
namespace: antibiotic_resistance
def: "Two members of the Fom family have been identified, FomA and FomB. FomB must interact with FomA confer resistance to fosfomycin, however FomA is capable of conferring resistance alone." []
is_a: ARO:3000271 ! determinant of fosfomycin resistance
is_a: ARO:3000359 ! fosfomycin phosphotransferase
relationship: confers_resistance_to ARO:0000025 ! fosfomycin

[Term]
id: ARO:3004247
name: GlpT
namespace: antibiotic_resistance
def: "Fosfomycin is transported bacterial cells through transporters, one of them being glycerol-3-phosphate, which is encoded by the GlpT gene. Mutations in the GlpT gene can confer resistance to fosfomycin." []
is_a: ARO:3000271 ! determinant of fosfomycin resistance
relationship: confers_resistance_to ARO:0000025 ! fosfomycin

[Term]
id: ARO:3004248
name: UhpT
namespace: antibiotic_resistance
def: "UhpT encodes a transporter that can import fosfomycin-type drugs into bacterial cells. Mutations to UhpT confer resistance." [PMID:28579984]
is_a: ARO:3000271 ! determinant of fosfomycin resistance
relationship: confers_resistance_to ARO:0000025 ! fosfomycin

[Term]
id: ARO:3004249
name: UhpA
namespace: antibiotic_resistance
def: "UhpA acts as a positive regulator of UhpT, which is a transporter to bring fosfomycin drugs into bacterial cells. Mutations in UhpA that negatively impact the expression of UhpT can confer resistance." [PMID:19671590, PMID:20071153]
is_a: ARO:3000271 ! determinant of fosfomycin resistance
relationship: confers_resistance_to ARO:0000025 ! fosfomycin
relationship: regulates ARO:3004248 ! UhpT

[Term]
id: ARO:3004250
name: PtsI phosphotransferase
namespace: antibiotic_resistance
def: "PtsI family phosphotransferases are involved in cyclic AMP synthesis, which regulates glpT expression. Mutations in PtsI family genes can negatively affect expression of UhpT, which is needed for fosfomycin import." [PMID:20071153]
is_a: ARO:3000271 ! determinant of fosfomycin resistance
relationship: confers_resistance_to ARO:0000025 ! fosfomycin

[Term]
id: ARO:3004251
name: cya adenylate cyclase
namespace: antibiotic_resistance
def: "Adenylate cyclases encoded by cya genes, which are involved in the synthesis cyclic AMP which regulates the fosfomycin transporter glpT. Mutations in cya genes can confer resistance to fosfomycin." [PMID:14519998]
is_a: ARO:3000271 ! determinant of fosfomycin resistance
relationship: confers_resistance_to ARO:0000025 ! fosfomycin

[Term]
id: ARO:3004253
name: vanUG
namespace: antibiotic_resistance
def: "vanUG is a vanG variant found in the vanG gene cluster." [PMID:16723588, PMID:14617152, PMID:11036060]
is_a: ARO:3000575 ! vanU
relationship: part_of ARO:3000257 ! glycopeptide resistance gene cluster VanG

[Term]
id: ARO:3004254
name: vanVB
namespace: antibiotic_resistance
def: "vanVB is a vanV variant found in the vanB gene cluster. It is found in some but not all vanB operons in E. faecalis, suggesting the existence of varied gene compositions in vanB operons." [PMID:21482081]
is_a: ARO:3002916 ! vanV
relationship: part_of ARO:3000238 ! glycopeptide resistance gene cluster VanB

[Term]
id: ARO:3004255
name: vanJ membrane protein
namespace: antibiotic_resistance
def: "vanJ and vanJ homologue proteins confer resistance to the teicoplanin." [PMID:22232274]
is_a: ARO:3002976 ! gene(s) or protein(s) associated with a glycopeptide resistance cluster
relationship: confers_resistance_to ARO:3000081 ! glycopeptide antibiotic

[Term]
id: ARO:3004256
name: Bleomycin resistant protein
namespace: antibiotic_resistance
def: "Bleomycin resistant proteins (BRP) confer resistance to bleomycin and to bleomycin-like molecules." [PMID:22290943, PMID:18791008]
is_a: ARO:3000494 ! determinant of resistance to glycopeptide antibiotics
is_a: ARO:3001207 ! gene involved in antibiotic sequestration
relationship: confers_resistance_to ARO:3000081 ! glycopeptide antibiotic

[Term]
id: ARO:3004257
name: cpa acetyltransferase
namespace: antibiotic_resistance
def: "Acetyltransferases of the cpa family confer resistance to capreomycin, an aminoglycoside antibiotic" [PMID:27929110]
is_a: ARO:3000121 ! aminoglycoside acetyltransferase (AAC)
relationship: confers_resistance_to ARO:0000016 ! aminoglycoside antibiotic

[Term]
id: ARO:3004258
name: amp acetyltransferase
namespace: antibiotic_resistance
def: "A family of acetyltransferases that confer resistance to apramycin." [PMID:20876371]
is_a: ARO:3000121 ! aminoglycoside acetyltransferase (AAC)
relationship: confers_resistance_to ARO:0000016 ! aminoglycoside antibiotic

[Term]
id: ARO:3004259
name: AAC(1)
namespace: antibiotic_resistance
def: "Acetylation of the aminoglycoside antibiotic on the amino group at position 1." [PMID:3326872]
is_a: ARO:3000121 ! aminoglycoside acetyltransferase (AAC)
relationship: confers_resistance_to ARO:0000016 ! aminoglycoside antibiotic

[Term]
id: ARO:3004260
name: Bah amidohydrolase
namespace: antibiotic_resistance
def: "Bah amidohydrolases are membrane proteins that inactivate bacitracin." [PMID:27929110]
is_a: ARO:3000751 ! determinant of resistance to peptide antibiotics
is_a: ARO:3003252 ! bacitracin resistance gene
relationship: confers_resistance_to ARO:3000053 ! peptide antibiotic

[Term]
id: ARO:3004261
name: viomycin phosphotransferase
namespace: antibiotic_resistance
def: "Viomycin family of phosphotransferases confer resistance to viomycin antibiotics." [PMID:2987648]
is_a: ARO:3000557 ! antibiotic inactivation enzyme
is_a: ARO:3000751 ! determinant of resistance to peptide antibiotics
relationship: confers_resistance_to ARO:3000053 ! peptide antibiotic
relationship: participates_in ARO:3000105 ! phosphorylation of antibiotic conferring resistance

[Term]
id: ARO:3004262
name: daptomycin resistant liaF
namespace: antibiotic_resistance
def: "Mutations to the liaF accessory protein that confer resistance to daptomycin." [PMID:21899450]
is_a: ARO:3003073 ! determinant of resistance to lipopeptide antibiotics
relationship: confers_resistance_to ARO:3000053 ! peptide antibiotic
relationship: confers_resistance_to_drug ARO:0000068 ! daptomycin
relationship: part_of ARO:3003076 ! daptomycin resistant liaFSR

[Term]
id: ARO:3004263
name: daptomycin resistant liaR
namespace: antibiotic_resistance
def: "Mutations to the liaR response regulator that confer resistance to daptomycin." []
is_a: ARO:3000751 ! determinant of resistance to peptide antibiotics
is_a: ARO:3003073 ! determinant of resistance to lipopeptide antibiotics
relationship: confers_resistance_to ARO:3000053 ! peptide antibiotic
relationship: confers_resistance_to_drug ARO:0000068 ! daptomycin
relationship: part_of ARO:3003076 ! daptomycin resistant liaFSR

[Term]
id: ARO:3004264
name: daptomycin resistant liaS
namespace: antibiotic_resistance
def: "Mutations in the liaS histidine kinase that confer daptomycin resistance." [PMID:21899450]
is_a: ARO:3003073 ! determinant of resistance to lipopeptide antibiotics
relationship: confers_resistance_to ARO:3000053 ! peptide antibiotic
relationship: confers_resistance_to_drug ARO:0000068 ! daptomycin
relationship: part_of ARO:3003076 ! daptomycin resistant liaFSR

[Term]
id: ARO:3004265
name: lysocin resistant menA
namespace: antibiotic_resistance
def: "Mutations to demA confer lycosin resistance." [PMID:25485686]
is_a: ARO:0000031 ! antibiotic resistant gene variant or mutant
is_a: ARO:3000751 ! determinant of resistance to peptide antibiotics
relationship: confers_resistance_to ARO:3000053 ! peptide antibiotic

[Term]
id: ARO:3004266
name: antibiotic resistant katG
namespace: antibiotic_resistance
def: "Point mutations in katG confer antibiotic resistance by preventing katG from catalyzing the activation of antibiotics." [PMID:23744165]
is_a: ARO:0000031 ! antibiotic resistant gene variant or mutant

[Term]
id: ARO:3004267
name: antibiotic resistant pncA
namespace: antibiotic_resistance
def: "Point mutations in pncA prevent the enzyme from activating antibiotics, such as pyrazinamide." [PMID:9055989]
is_a: ARO:0000031 ! antibiotic resistant gene variant or mutant

[Term]
id: ARO:3004268
name: MCR phosphoethanolamine transferase
namespace: antibiotic_resistance
def: "A group of mobile colistin resistance genes encode the MCR family of phosphoethanolamine transferases, which catalyze the addition of phosphoethanolamine onto lipid A, thus interfering with the binding of colistin to the cell membrane." [PMID:26603172, PMID:27401575, PMID:28487432, PMID:28655818]
is_a: ARO:3004112 ! phosphoethanolamine transferase conferring colistin resistance
relationship: confers_resistance_to ARO:3000053 ! peptide antibiotic
relationship: confers_resistance_to_drug ARO:3000622 ! colistin A
relationship: confers_resistance_to_drug ARO:3000624 ! colistin B

[Term]
id: ARO:3004269
name: pmr phosphoethanolamine transferase
namespace: antibiotic_resistance
def: "This family of phosphoethanolamine transferase catalyze the addition of 4-amino-4-deoxy-L-arabinose (L-Ara4N) and phosphoethanolamine to lipid A, which impedes the binding of colistin to the cell membrane." [PMID:15205413, PMID:9570402]
is_a: ARO:3004112 ! phosphoethanolamine transferase conferring colistin resistance
relationship: confers_resistance_to ARO:3000053 ! peptide antibiotic

[Term]
id: ARO:3004270
name: antibiotic resistant fabI
namespace: antibiotic_resistance
def: "fabI is a enoyl-acyl carrier reductase used in lipid metabolism and fatty acid biosynthesis. The bacterial biocide Triclosan blocks the final reduction step in fatty acid elongation, inhibiting biosynthesis. Point mutations in fabI can confer resistance to Triclosan and Isoniazid." [PMID:27577999]
is_a: ARO:0000031 ! antibiotic resistant gene variant or mutant
is_a: ARO:3003432 ! determinant of isoniazid resistance
relationship: confers_resistance_to ARO:3000520 ! isoniazid
relationship: confers_resistance_to ARO:3000870 ! triclosan
relationship: derives_from ARO:3004044 ! antibiotic sensitive fabI

[Term]
id: ARO:3004271
name: 16S rRNA methyltransferase (G1405)
namespace: antibiotic_resistance
def: "Methyltransferases that methylate the G1405 position of 16S rRNA, which is part of an aminoglycoside binding site." [PMID:21177880]
is_a: ARO:3000104 ! determinant of aminoglycoside resistance
is_a: ARO:3000857 ! 16S ribosomal RNA methyltransferase
relationship: confers_resistance_to ARO:0000016 ! aminoglycoside antibiotic

[Term]
id: ARO:3004272
name: 16S rRNA methyltransferase (A1408)
namespace: antibiotic_resistance
def: "Methyltransferases that methylate the A1408 position of 16S rRNA, which is part of an aminoglycoside binding site." [PMID:19589804, PMID:17875999]
is_a: ARO:3000857 ! 16S ribosomal RNA methyltransferase
relationship: confers_resistance_to ARO:0000016 ! aminoglycoside antibiotic

[Term]
id: ARO:3004273
name: Llm 23S ribosomal RNA methyltransferase
namespace: antibiotic_resistance
def: "A family of lincosamide resistant 23S rRNA methyltransferases. The only member of the family discovered so far was isolated from Paenibacillus sp. LC231, a strain found in Lechuguilla Cave, NM, USA." [PMID:27929110]
is_a: ARO:3004274 ! 23S ribosomal RNA methyltransferase
relationship: confers_resistance_to ARO:0000017 ! lincosamide antibiotic

[Term]
id: ARO:3004274
name: 23S ribosomal RNA methyltransferase
namespace: antibiotic_resistance
def: "Methyltransferases that modify the 23S rRNA of the 50S subunit of bacterial ribosomes, conferring resistance to drugs that target 23S rRNA." [PMID:20144045, PMID:7590303, PMID:20618865]
is_a: ARO:3000164 ! rRNA methyltransferase conferring antibiotic resistance

[Term]
id: ARO:3004275
name: ANT(3'')
namespace: antibiotic_resistance
def: "Nucleotidylylation of streptomycin at the hydroxyl group at position 3''" [PMID:20833577]
is_a: ARO:3000218 ! aminoglycoside nucleotidyltransferase (ANT)
relationship: confers_resistance_to ARO:0000016 ! aminoglycoside antibiotic

[Term]
id: ARO:3004276
name: ANT(2'')
namespace: antibiotic_resistance
def: "Nucelotidylylation of streptomycin at the hydroxyl group at position 2''." [PMID:25564464]
is_a: ARO:3000218 ! aminoglycoside nucleotidyltransferase (ANT)
relationship: confers_resistance_to ARO:0000016 ! aminoglycoside antibiotic

[Term]
id: ARO:3004277
name: General Bacterial Porin (GBP)
namespace: antibiotic_resistance
def: "General bacterial porins are a family of porins found in the outer membrane of Gram-negative bacteria. They catalyze the energy-independent transport of small molecules across the outer membranes of bacteria. Most of the porins of these family are homotrimeric and have variable selectivity, ranging from being cation-selective, anion-selective or selective for different compounds. The most well characterized members of this family are the OmpF and OmpC porins of Escherichia coli. This family is also known as the classical porins." [PMID:18997824]
is_a: ARO:3000270 ! protein modulating permeability to antibiotic

[Term]
id: ARO:3004278
name: Outer Membrane Porin (Opr)
namespace: antibiotic_resistance
def: "The Opr family consists of porins in Pseudomonas species, and other Gram-negative bacteria, that exhibit a variety of substrate selectivities." [PMID:18997824]
is_a: ARO:3000129 ! determinant of beta-lactam resistance
is_a: ARO:3000270 ! protein modulating permeability to antibiotic
relationship: confers_resistance_to ARO:0000004 ! monobactam
relationship: confers_resistance_to ARO:0000020 ! carbapenem
relationship: confers_resistance_to ARO:0000032 ! cephalosporin
relationship: confers_resistance_to ARO:0000044 ! cephamycin
relationship: confers_resistance_to ARO:3000008 ! penam
relationship: confers_resistance_to ARO:3003706 ! penem

[Term]
id: ARO:3004279
name: Sugar Porin (SP)
namespace: antibiotic_resistance
def: "Members of the Sugar Porin family tend to facilitate the transport of maltodextrins and other sugars across the outer membrane of Gram-negative bacteria. These porins form a homotrimeric structure." []
is_a: ARO:3000102 ! determinant of fluoroquinolone resistance
is_a: ARO:3000270 ! protein modulating permeability to antibiotic
is_a: ARO:3000472 ! determinant of tetracycline resistance
relationship: confers_resistance_to ARO:0000001 ! fluoroquinolone antibiotic
relationship: confers_resistance_to ARO:3000050 ! tetracycline antibiotic

[Term]
id: ARO:3004280
name: MipA-interacting Protein
namespace: antibiotic_resistance
def: "The MltA-interacting Protein (MipA) family consists mainly of homologs to MipA and OmpV proteins. Proteins of this family, are predicted to form a ß-barrel." []
is_a: ARO:3000102 ! determinant of fluoroquinolone resistance
is_a: ARO:3000104 ! determinant of aminoglycoside resistance
is_a: ARO:3000270 ! protein modulating permeability to antibiotic
relationship: confers_resistance_to ARO:0000001 ! fluoroquinolone antibiotic
relationship: confers_resistance_to ARO:0000016 ! aminoglycoside antibiotic

[Term]
id: ARO:3004281
name: General Bacterial Porin with reduced permeability to beta-lactams
namespace: antibiotic_resistance
def: "These are GBPs that are associated with decreased susceptibility to beta-lactams either through mutations in the porin protein, absence of the porin protein, or expression of the porin protein." []
is_a: ARO:3000129 ! determinant of beta-lactam resistance
is_a: ARO:3004277 ! General Bacterial Porin (GBP)
relationship: confers_resistance_to ARO:0000004 ! monobactam
relationship: confers_resistance_to ARO:0000020 ! carbapenem
relationship: confers_resistance_to ARO:0000032 ! cephalosporin
relationship: confers_resistance_to ARO:0000044 ! cephamycin
relationship: confers_resistance_to ARO:3000008 ! penam
relationship: confers_resistance_to ARO:3003706 ! penem

[Term]
id: ARO:3004282
name: General Bacterial Porin with reduced permeability to peptide antibiotics
namespace: antibiotic_resistance
def: "These are GBPs that are associated with decreased susceptibility to peptide antibiotics either through mutations in the porin protein, absence of the porin protein, or expression of the porin protein." []
is_a: ARO:3000751 ! determinant of resistance to peptide antibiotics
is_a: ARO:3004277 ! General Bacterial Porin (GBP)
relationship: confers_resistance_to ARO:3000053 ! peptide antibiotic

[Term]
id: ARO:3004283
name: CarO porin
namespace: antibiotic_resistance
def: "The imipenum resistance-associated CarO porin family is composed of the CarO porin originally identified in Acinetobacter baumannii. The loss of these porins is associated with imipenem and meropenem multi-drug resistance. The channels formed by CarO porins show slight cation selectivity." []
is_a: ARO:3000129 ! determinant of beta-lactam resistance
is_a: ARO:3000270 ! protein modulating permeability to antibiotic
relationship: confers_resistance_to ARO:0000020 ! carbapenem

[Term]
id: ARO:3004284
name: antibiotic resistance fabG
namespace: antibiotic_resistance
def: "fabG is a 3-oxoacyl-acyl carrier protein reductase involved in lipid metabolism and fatty acid biosynthesis. The bacterial biocide Triclosan blocks the final reduction step in fatty acid elongation, inhibiting biosynthesis. Point mutations in fabG can confer resistance to Triclosan." []
is_a: ARO:0000031 ! antibiotic resistant gene variant or mutant
relationship: confers_resistance_to ARO:3000870 ! triclosan
relationship: derives_from ARO:3004050 ! antibiotic sensitive fabG

[Term]
id: ARO:3004285
name: tunicamycin resistance protein
namespace: antibiotic_resistance
def: "A grouping of tunicamycin resistance proteins that are homologous to tmrB found in Bacillus subtilis." [PMID:1624425]
is_a: ARO:3000270 ! protein modulating permeability to antibiotic
is_a: ARO:3004027 ! determinant of resistance to nucleoside antibiotics
relationship: confers_resistance_to ARO:3000034 ! nucleoside antibiotic
relationship: confers_resistance_to_drug ARO:0000009 ! tunicamycin

[Term]
id: ARO:3004286
name: phenotypic variant regulator
namespace: antibiotic_resistance
def: "Phenotypic variant regulator proteins play a role in controlling the switch between antibiotic-susceptible and antibiotic-resistant forms of bacteria. The characterized member of this family is the PvrR protein in Pseudomonas aeruginosa, which when absent, confers antibiotic resistance." [PMID:22195037]
is_a: ARO:3003768 ! gene conferring resistance via absence
relationship: confers_resistance_to ARO:0000016 ! aminoglycoside antibiotic

[Term]
id: ARO:3004287
name: lipid A phosphatase
namespace: antibiotic_resistance
def: "The antimicrobial activity of certain antibiotics, such as peptide antibiotics, is proposed to be initiated through binding to the lipid A moiety of lipopolysaccharides. Thus, covalent modification of Gram-negative bacterial lipid A by phosphatases is a mechanism to reduce the susceptibility of the bacteria to antibiotics." []
is_a: ARO:3002984 ! determinant of polymyxin resistance
is_a: ARO:3003580 ! gene altering cell wall charge
relationship: confers_resistance_to ARO:3000053 ! peptide antibiotic
relationship: confers_resistance_to_drug ARO:3000454 ! polymyxin B

[Term]
id: ARO:3004288
name: subclass B1 Vibrio cholerae varG beta-lactamase
namespace: antibiotic_resistance
def: "varG is an Ambler class B metallo-beta-lactamase found on the antibiotic resistance var regulon in Vibrio cholerae, along with an antibiotic efflux pump varABCDEF. These genes are organized as a regulon under the control of VarR transcriptional activator. VarG was shown to have beta-lactamase activity against penicillins, carbapenems and cephalosporins in-vitro." [PMID:28898293]
is_a: ARO:3000568 ! subclass B1 (metallo-) beta-lactamase
relationship: confers_resistance_to ARO:0000020 ! carbapenem

[Term]
id: ARO:3004289
name: Vibrio cholerae varG
namespace: antibiotic_resistance
def: "varG is an Ambler class B metallo-beta-lactamase found on the antibiotic resistance var regulon in Vibrio cholerae, along with an antibiotic efflux pump varABCDEF. These genes are organized as a regulon under the control of VarR transcriptional activator. VarG was shown to have beta-lactamase activity against penicillins, carbapenems and cephalosporins in-vitro. Described by Lin HV et al. 2017." [PMID:28898293]
is_a: ARO:3004288 ! subclass B1 Vibrio cholerae varG beta-lactamase
relationship: confers_resistance_to_drug ARO:0000073 ! meropenem

[Term]
id: ARO:3004290
name: Escherichia coli ampC beta-lactamase
namespace: antibiotic_resistance
def: "A class C ampC beta-lactamase (cephalosporinase) enzyme described in Escherichia coli shown clinically to confer resistance to penicillin-like and cephalosporin-class antibiotics." [PMID:19136439, PMID:3055168]
is_a: ARO:3004232 ! ampC-type beta-lactamase
relationship: confers_resistance_to_drug ARO:0000054 ! penicillin

[Term]
id: ARO:3004291
name: Rhodobacter sphaeroides ampC beta-lactamase
namespace: antibiotic_resistance
def: "A periplasmic cephalosporinase described in Rhodobacter sphaeroides shown to contribute to resistance of beta-lactam antibiotics." [PMID:2783689]
is_a: ARO:3004232 ! ampC-type beta-lactamase
relationship: confers_resistance_to_drug ARO:3000632 ! benzylpenicillin

[Term]
id: ARO:3004292
name: Laribacter hongkongensis ampC beta-lactamase
namespace: antibiotic_resistance
def: "A chromosome-encoded class C beta-lactamase described in the pathogen Laribacter hongkongensis, often associated with gastroenteritis. Laribacter ampC has been shown to confer resistance to non-carbapenem beta-lactamases, as described by Lau et al. 2005." [PMID:15855519]
is_a: ARO:3004232 ! ampC-type beta-lactamase
synonym: "blaLHK-5" EXACT []

[Term]
id: ARO:3004293
name: BUT beta-lactamase
namespace: antibiotic_resistance
def: "A class C beta-lactamase family of chromosome-encoded antibiotic resistance genes originally described from Buttiauxella spp." [PMID:12127496]
is_a: ARO:3000076 ! class C beta-lactamase
relationship: confers_resistance_to ARO:0000032 ! cephalosporin

[Term]
id: ARO:3004294
name: BUT-1
namespace: antibiotic_resistance
def: "A chromosome-encoded  class C cephalosporinase and penicillinase from Buttiauxella spp. shown clinically to confer resistance to beta-lactam antibiotics. Described by Fihman et al. 2002." [PMID:12127496]
is_a: ARO:3004293 ! BUT beta-lactamase

[Term]
id: ARO:3004295
name: lassomycin
namespace: antibiotic_resistance
def: "A ribosomally synthesized cyclic peptide antibiotic. Lassomycin has been shown to be effective against drug-resistant mycobacteria but shows little activity against other bacteria. Lassomycin targets and binds to a region of the ClpC1 ATPase complex and uncouples ATPase from proteolytic activity, an essential function for mycobacterial viability, causing cell death." [PMID:24684906]
is_a: ARO:3000157 ! rifamycin antibiotic
xref: PubChem:132528125

[Term]
id: ARO:3004296
name: bulgecin A
namespace: antibiotic_resistance
def: "Bulgecin A is a lytic transglycosylase inhibitor and antibiotic adjuvant produced from Pseudomonas mesoacidophila. In the presence of some beta-lactam antibiotics, including ampicillin and meropenem, Bulgecin A has been shown to restore susceptibility to carbapenems in carbapenem-resistant pathogens." [PMID:27703329]
is_a: ARO:3000042 ! beta-lactamase inhibitor
xref: PubChem:444940

[Term]
id: ARO:3004299
name: antimicrobial phenotype
namespace: antibiotic_resistance
def: "Qualitative description of a microbe’s response to antimicrobial agents and the expected clinical outcome. Bacteria may be susceptible or resistant to a broad range of antibiotic drugs or drug classes, with several intermediate states or phases." []
is_a: ARO:3000045 ! component of AMR phenotype terminology

[Term]
id: ARO:3004300
name: intermediate antimicrobial phenotype
namespace: antibiotic_resistance
def: "Intermediate sensitivity of a bacterial strain to a given antibiotic occurs when it is inhibited by a concentration of the drug that is associated with uncertain therapeutic effect. The elimination of intermediate phenotype bacteria may depend on the site of infection and/or the concentration of the administered drug." []
is_a: ARO:3004440 ! CLSI antimicrobial phenotype

[Term]
id: ARO:3004301
name: resistant antimicrobial phenotype
namespace: antibiotic_resistance
def: "A bacterial strain is said to be resistant to a given antibiotic when it is inhibited in vitro by a concentration of this drug that is associated with a high likelihood of therapeutic failure." [PMID:19626213]
is_a: ARO:3004440 ! CLSI antimicrobial phenotype

[Term]
id: ARO:3004302
name: susceptible antimicrobial phenotype
namespace: antibiotic_resistance
def: "A bacterial strain is said to be susceptible to a given antibiotic when it is inhibited in vitro by a concentration of a drug that is associated with a high likelihood of therapeutic success" [PMID:19626213]
is_a: ARO:3004440 ! CLSI antimicrobial phenotype

[Term]
id: ARO:3004303
name: nonsusceptible antimicrobial phenotype
namespace: antibiotic_resistance
def: "A bacterial strain is said to be nonsusceptible to a given antibiotic drug if it demonstrates either an intermediate or resistant phenotype when exposed to a concentration of a drug that is associated with a high likelihood of therapeutic failure, i.e. if the bacterial strain is not susceptible to the antibiotic drug but not necessarily totally resistant under all conditions." []
is_a: ARO:3004440 ! CLSI antimicrobial phenotype
synonym: "nonsensitive antimicrobial phenotype" EXACT []

[Term]
id: ARO:3004304
name: susceptible dose dependent antimicrobial phenotype
namespace: antibiotic_resistance
def: "A bacterial strain is said to be susceptible-dose dependent (SDD) to a given antibiotic when growth is inhibited with a high likelihood of therapeutic success, but when multiple approved dosing options exist. When a higher or more frequent dose is used, the predicted therapeutic result is the same as for susceptible individuals." []
is_a: ARO:3004440 ! CLSI antimicrobial phenotype
synonym: "SDD" EXACT []
synonym: "Sensitive dose dependent antimicrobial phenotype" EXACT []

[Term]
id: ARO:3004305
name: multidrug resistance antimicrobial phenotype
namespace: antibiotic_resistance
def: "Multidrug-resistant organisms are defined as bacterial strains that have become resistant to multiple classes of antibacterial drugs or other agents. The phenotype of these organisms is defined by the spectrum of antibiotic drug classes to which that organism is resistant. Often, these organisms are susceptible to a narrow range of available drugs, making treatment difficult and urgent." [PMID:19626213]
is_a: ARO:3004299 ! antimicrobial phenotype
synonym: "MDRO" EXACT []

[Term]
id: ARO:3004306
name: methicillin-resistant Staphylococcus aureus
namespace: antibiotic_resistance
def: "Any strain of Staphylococcus aureus that has tested resistant (R) to at least one of methicillin, oxacillin or cefoxitin by standard susceptibility testing methods." []
is_a: ARO:3004305 ! multidrug resistance antimicrobial phenotype
synonym: "MRSA" EXACT []

[Term]
id: ARO:3004307
name: Linezolid-resistant MRSA
namespace: antibiotic_resistance
def: "Methicillin-resistant Staphylococcus aureus that has additionally tested resistant to the antibiotic drug linezolid" []
is_a: ARO:3004306 ! methicillin-resistant Staphylococcus aureus

[Term]
id: ARO:3004308
name: Fluoroquinolone-resistant MRSA
namespace: antibiotic_resistance
def: "Methicillin-resistant Staphylococcus aureus that has additionally tested resistant to the fluoroquinolone antibiotics ciprofloxacin and/or levofloxacin" []
is_a: ARO:3004306 ! methicillin-resistant Staphylococcus aureus

[Term]
id: ARO:3004309
name: Vancomycin-intermediate MRSA
namespace: antibiotic_resistance
def: "Methicillin-resistant Staphylococcus aureus that has additionally tested intermediate to vancomycin antibiotics." []
is_a: ARO:3004306 ! methicillin-resistant Staphylococcus aureus

[Term]
id: ARO:3004310
name: Daptomycin-resistant MRSA
namespace: antibiotic_resistance
def: "Methicillin-resistant Staphylococcus aureus that has additionally tested non-susceptible (NS, resistant or intermediate) to daptomycin antibiotics" []
is_a: ARO:3004306 ! methicillin-resistant Staphylococcus aureus

[Term]
id: ARO:3004311
name: carbapenem-resistant Acinetobacter
namespace: antibiotic_resistance
def: "Any strain of Acinetobacter spp. that has tested either Intermediate or Resistant to at least one of the following carbapenem-class antibiotics by standard testing using approved breakpoints: imipenem, meropenem, doripenem" []
is_a: ARO:3004305 ! multidrug resistance antimicrobial phenotype

[Term]
id: ARO:3004312
name: multidrug-resistant Acinetobacter
namespace: antibiotic_resistance
def: "Any strain of an Acinetobacter spp. that has either tested Intermediate or Resistant to at least one antibiotic drug in at least 3 of the 6 following categories: 1) Extended-spectrum cephalosporins, 2) Fluoroquinolone, 3) Aminoglycosides, 4) Carbapenems, 5) Piperacillin group, and 6) Ampicillin/sulbactam" []
is_a: ARO:3004305 ! multidrug resistance antimicrobial phenotype

[Term]
id: ARO:3004313
name: carbapenem-resistant Escherichia coli
namespace: antibiotic_resistance
def: "Any strain of E. coli that has tested resistant to one of the following carbapenem antibiotics: imipenem, meropenem, doripenem, ertapenem." []
is_a: ARO:3004305 ! multidrug resistance antimicrobial phenotype

[Term]
id: ARO:3004314
name: extended-spectrum cephalosporin-resistant Escherichia coli
namespace: antibiotic_resistance
def: "Any E.coli that has tested resistant (R) to at least one of the following: ceftriaxone, ceftazidime, cefepime, and cefotaxime" []
is_a: ARO:3004305 ! multidrug resistance antimicrobial phenotype

[Term]
id: ARO:3004315
name: fluoroquinolone-resistant Escherichia coli
namespace: antibiotic_resistance
def: "Any E.coli that has tested resistant (R) to at least one of the following: ciprofloxacin, levofloxacin, and moxifloxacin." []
is_a: ARO:3004305 ! multidrug resistance antimicrobial phenotype

[Term]
id: ARO:3004316
name: multidrug-resistant Escherichia coli
namespace: antibiotic_resistance
def: "Any E.coli that has tested either intermediate (I) or resistant (R) to at least one drug in at least 3 of the following 5 categories: 1) Extended-spectrum cephalosporins, 2) Fluoroquinolones (ciprofloxacin, levofloxacin, moxifloxacin), 3) Aminoglycosides (amikacin, gentamicin, tobramycin), 4) Carbapenems (imipenem, meropenem, doripenem, ertapenem), 5) Piperacillin Group (piperacillin, piperacillin/tazobactam)" []
is_a: ARO:3004305 ! multidrug resistance antimicrobial phenotype

[Term]
id: ARO:3004317
name: carbapenem-resistant Enterobacter
namespace: antibiotic_resistance
def: "Any Enterobacter spp. that has tested resistant to at least one of the following antibiotic drugs: imipenem, meropenem, doripenem, ertapenem." []
is_a: ARO:3004305 ! multidrug resistance antimicrobial phenotype

[Term]
id: ARO:3004318
name: extended-spectrum cephalosporin-resistant Enterobacter
namespace: antibiotic_resistance
def: "Any Enterobacter spp. that has tested resistant to at least one of the following antibiotics: ceftriaxone, ceftazidime, cefepime, and/or cefotaxime." []
is_a: ARO:3004305 ! multidrug resistance antimicrobial phenotype

[Term]
id: ARO:3004319
name: multidrug-resistant Enterobacter
namespace: antibiotic_resistance
def: "Any Enterobacter spp. that has tested either Intermediate or Resistant to at least one drug in at least 3 of the following categories: extended-spectrum cephalosporins, fluoroquinolones, aminoglycosides, carbapenems, and/or pipericillin/tazobactam" []
is_a: ARO:3004305 ! multidrug resistance antimicrobial phenotype

[Term]
id: ARO:3004320
name: carbapenem-resistant Klebsiella
namespace: antibiotic_resistance
def: "Any Klebsiella oxytoca or Klebsiella pneumoniae that has tested resistant to at least one of the following antibiotics: imipenem, meropenem, doripenem, ertapenem." []
is_a: ARO:3004305 ! multidrug resistance antimicrobial phenotype

[Term]
id: ARO:3004321
name: extended-spectrum cephalosporin-resistant Klebsiella
namespace: antibiotic_resistance
def: "Any Klebsiella oxytoca or Klebsiella pneumoniae that has tested resistant to at least one of the following antibiotics: ceftriaxone, ceftazidime, cefepime, and/or cefotaxime." []
is_a: ARO:3004305 ! multidrug resistance antimicrobial phenotype

[Term]
id: ARO:3004322
name: multidrug-resistant Klebsiella
namespace: antibiotic_resistance
def: "Any Klebsiella oxytoca or Klebsiella pneumoniae that has tested Intermediate or Resistant in at least 3 of the following categories: extended-spectrum cephalosporins, fluoroquinolones, aminoglycosides, carbapenems, or pipericillin/tazobactam" []
is_a: ARO:3004305 ! multidrug resistance antimicrobial phenotype

[Term]
id: ARO:3004323
name: carbapenem-resistant Pseudomonas aeruginosa
namespace: antibiotic_resistance
def: "Any strain of Pseudomonas aeruginosa that has tested either Intermediate or Resistant to at least one of the following antibiotics: imipenem, meropenem and/or doripenem" []
is_a: ARO:3004305 ! multidrug resistance antimicrobial phenotype

[Term]
id: ARO:3004324
name: extended-spectrum cephalosporin-resistant Pseudomonas aeruginosa
namespace: antibiotic_resistance
def: "Any strain of Pseudomonas aeruginosa that has tested Resistant to at least one of the following antibiotics: cefepime and/or ceftazidime" []
is_a: ARO:3004305 ! multidrug resistance antimicrobial phenotype

[Term]
id: ARO:3004325
name: MCR-4
namespace: antibiotic_resistance
def: "MCR-4 is a plasmid-borne phosphoethanolamine transferase variant of MCR-1, isolated from Salmonella enterica serovar Typhimurium of porcine origin in Italy, Spain and Belgium through 2013 and 2015-2016. MCR-4 confers resistance to collistin via addition of a phosphoethanolamine group to lipid A, reducing the negative charge of the cell membrane. Described by Carattoli et al. 2017." [PMID:28797329]
is_a: ARO:3004268 ! MCR phosphoethanolamine transferase

[Term]
id: ARO:3004326
name: fluoroquinolone-resistant Pseudomonas aeruginosa
namespace: antibiotic_resistance
def: "Any Pseudomonas aeruginosa that has tested resistant (R) to at least one of the following: ciprofloxacin, levofloxacin" []
is_a: ARO:3004305 ! multidrug resistance antimicrobial phenotype

[Term]
id: ARO:3004327
name: aminoglycoside-resistant Pseudomonas aeruginosa
namespace: antibiotic_resistance
def: "Any Pseudomonas aeruginosa that has tested resistant (R) to at least one of the following: amikacin, gentamicin, tobramycin" []
is_a: ARO:3004305 ! multidrug resistance antimicrobial phenotype

[Term]
id: ARO:3004328
name: pipericillin-resistant Pseudomonas aeruginosa
namespace: antibiotic_resistance
def: "Any Pseudomonas aeruginosa that has tested resistant (R) to at least one of the following: piperacillin, piperacillin/tazobactam" []
is_a: ARO:3004305 ! multidrug resistance antimicrobial phenotype

[Term]
id: ARO:3004329
name: vancomycin-resistant Enterococcus
namespace: antibiotic_resistance
def: "Any Enterococcus faecium or Enterococcus faecalis that has tested resistant (R) to vancomycin" []
is_a: ARO:3004305 ! multidrug resistance antimicrobial phenotype
synonym: "VRE" EXACT []

[Term]
id: ARO:3004330
name: daptomycin-resistant Enterococcus
namespace: antibiotic_resistance
def: "Any Enterococcus faecium or Enterococcus faecalis that has tested non-susceptible (NS) to daptomycin" []
is_a: ARO:3004305 ! multidrug resistance antimicrobial phenotype

[Term]
id: ARO:3004331
name: vancomycin-resistant coagulase-negative Staphylococci
namespace: antibiotic_resistance
def: "Coagulase-Negative Staphylococci that has tested resistant(R) or intermediate(I) to vancomycin" []
is_a: ARO:3004305 ! multidrug resistance antimicrobial phenotype

[Term]
id: ARO:3004332
name: MCR-5
namespace: antibiotic_resistance
def: "MCR-5 is a transposon-associated phosphoethanolamine transferase gene, identified in Salmonella Paratyphi B dTa+ (d-tartrate fermenting Salmonella enterica subsp. enterica serovar Paratyphi B) isolates from food-producing animals. The isolates were collected between 2011 and 2013, and retrieved from the German National Reference Laboratory for Salmonella. MCR-5 confers resistance to collistin through the addition of a phosphoethanolamine group to lipid A, causing a reduction in negative charge of the cell membrane. Described by Borowiak et al, 2017." [PMID:28962028]
is_a: ARO:3004268 ! MCR phosphoethanolamine transferase

[Term]
id: ARO:3004333
name: triclosan resistant gyrA
namespace: antibiotic_resistance
def: "DNA gyrase is responsible for DNA supercoiling and consists of two alpha and two beta subunits. Point mutations in gyrA have been shown to decrease susceptibility to the antibiotic triclosan. Although the mechanism is unclear, it is hypothesized that changes in supercoiling activity of mutant DNA gyrase proteins alters expression of stress response pathways thereby indirectly decreasing triclosan susceptibility. It has been shown that triclosan does not interact directly with gyrA." [PMID:29091182]
is_a: ARO:3000273 ! antibiotic resistant DNA topoisomerase subunit gyrA
relationship: confers_resistance_to ARO:3000870 ! triclosan

[Term]
id: ARO:3004334
name: Salmonella enterica gyrA with mutation conferring resistance to triclosan
namespace: antibiotic_resistance
def: "Point mutations in Salmonella enterica serovar Typhimurium which have been shown to increase the minimum inhibitory concentration of the antibiotic triclosan. It is hypothesized that decreased susceptibility to triclosan in Salmonella gyrA mutants occurs indirectly due to alterations in the stress response pathways." [PMID:29091182]
is_a: ARO:3004333 ! triclosan resistant gyrA

[Term]
id: ARO:3004335
name: Escherichia coli gyrA with mutation conferring resistance to triclosan
namespace: antibiotic_resistance
def: "Point mutations in Escherichia coli which have been shown to increase the minimum inhibitory concentration of the antibiotic triclosan. It is hypothesized that decreased susceptibility to triclosan in E. coli gyrA mutants occurs indirectly due to alterations in the stress response pathways." [PMID:29091182]
is_a: ARO:3004333 ! triclosan resistant gyrA

[Term]
id: ARO:3004336
name: PDC-73
namespace: antibiotic_resistance
def: "An AmpC-like beta-lactamase found in Pseudomonas aeruginosa." [PMID:26248364]
is_a: ARO:3000098 ! PDC beta-lactamase

[Term]
id: ARO:3004337
name: PDC-74
namespace: antibiotic_resistance
def: "An AmpC-like beta-lactamase found in Pseudomonas aeruginosa" [PMID:26248364]
is_a: ARO:3000098 ! PDC beta-lactamase

[Term]
id: ARO:3004338
name: PDC-75
namespace: antibiotic_resistance
def: "An AmpC-like beta-lactamase found in Pseudomonas aeruginosa" [PMID:26248364]
is_a: ARO:3000098 ! PDC beta-lactamase

[Term]
id: ARO:3004339
name: PDC-76
namespace: antibiotic_resistance
def: "An AmpC-like beta-lactamase found in Pseudomonas aeruginosa" [PMID:26248364]
is_a: ARO:3000098 ! PDC beta-lactamase

[Term]
id: ARO:3004340
name: PDC-77
namespace: antibiotic_resistance
def: "An AmpC-like beta-lactamase found in Pseudomonas aeruginosa" [PMID:26248364]
is_a: ARO:3000098 ! PDC beta-lactamase

[Term]
id: ARO:3004341
name: PDC-78
namespace: antibiotic_resistance
def: "An AmpC-like beta-lactamase found in Pseudomonas aeruginosa" [PMID:26248364]
is_a: ARO:3000098 ! PDC beta-lactamase

[Term]
id: ARO:3004342
name: PDC-79
namespace: antibiotic_resistance
def: "An AmpC-like beta-lactamase found in Pseudomonas aeruginosa" [PMID:26248364]
is_a: ARO:3000098 ! PDC beta-lactamase

[Term]
id: ARO:3004343
name: PDC-80
namespace: antibiotic_resistance
def: "An AmpC-like beta-lactamase found in Pseudomonas aeruginosa" [PMID:26248364]
is_a: ARO:3000098 ! PDC beta-lactamase

[Term]
id: ARO:3004344
name: PDC-81
namespace: antibiotic_resistance
def: "An AmpC-like beta-lactamase found in Pseudomonas aeruginosa" [PMID:26248364]
is_a: ARO:3000098 ! PDC beta-lactamase

[Term]
id: ARO:3004345
name: PDC-82
namespace: antibiotic_resistance
def: "An AmpC-like beta-lactamase found in Pseudomonas aeruginosa" [PMID:26248364]
is_a: ARO:3000098 ! PDC beta-lactamase

[Term]
id: ARO:3004346
name: PDC-83
namespace: antibiotic_resistance
def: "An AmpC-like beta-lactamase found in Pseudomonas aeruginosa" [PMID:26248364]
is_a: ARO:3000098 ! PDC beta-lactamase

[Term]
id: ARO:3004347
name: PDC-84
namespace: antibiotic_resistance
def: "An AmpC-like beta-lactamase found in Pseudomonas aeruginosa" [PMID:26248364]
is_a: ARO:3000098 ! PDC beta-lactamase

[Term]
id: ARO:3004348
name: PDC-85
namespace: antibiotic_resistance
def: "An AmpC-like beta-lactamase found in Pseudomonas aeruginosa" [PMID:26248364]
is_a: ARO:3000098 ! PDC beta-lactamase

[Term]
id: ARO:3004349
name: PDC-86
namespace: antibiotic_resistance
def: "An AmpC-like beta-lactamase found in Pseudomonas aeruginosa" [PMID:26248364]
is_a: ARO:3000098 ! PDC beta-lactamase

[Term]
id: ARO:3004350
name: PDC-87
namespace: antibiotic_resistance
def: "An AmpC-like beta-lactamase found in Pseudomonas aeruginosa" [PMID:26248364]
is_a: ARO:3000098 ! PDC beta-lactamase

[Term]
id: ARO:3004351
name: PDC-88
namespace: antibiotic_resistance
def: "An AmpC-like beta-lactamase found in Pseudomonas aeruginosa" [PMID:26248364]
is_a: ARO:3000098 ! PDC beta-lactamase

[Term]
id: ARO:3004352
name: PDC-89
namespace: antibiotic_resistance
def: "An AmpC-like beta-lactamase found in Pseudomonas aeruginosa" [PMID:26248364]
is_a: ARO:3000098 ! PDC beta-lactamase

[Term]
id: ARO:3004353
name: PDC-90
namespace: antibiotic_resistance
def: "An AmpC-like beta-lactamase found in Pseudomonas aeruginosa" [PMID:26248364]
is_a: ARO:3000098 ! PDC beta-lactamase

[Term]
id: ARO:3004354
name: PDC-91
namespace: antibiotic_resistance
def: "An AmpC-like beta-lactamase found in Pseudomonas aeruginosa" [PMID:26248364]
is_a: ARO:3000098 ! PDC beta-lactamase

[Term]
id: ARO:3004355
name: PDC-92
namespace: antibiotic_resistance
def: "An AmpC-like beta-lactamase found in Pseudomonas aeruginosa" [PMID:26248364]
is_a: ARO:3000098 ! PDC beta-lactamase

[Term]
id: ARO:3004356
name: PDC-93
namespace: antibiotic_resistance
def: "An AmpC-like beta-lactamase found in Pseudomonas aeruginosa" [PMID:26248364]
is_a: ARO:3000098 ! PDC beta-lactamase

[Term]
id: ARO:3004357
name: catV
namespace: antibiotic_resistance
def: "A chloramphenicol acetyltransferase identified in Brevibacillus brevis and shown to confer resistance to chloramphenicol antibiotics. Described by Pawlowski et al. 2017." [PMID:29259290]
is_a: ARO:3000122 ! chloramphenicol acetyltransferase (CAT)
relationship: confers_resistance_to_drug ARO:3000385 ! chloramphenicol

[Term]
id: ARO:3004358
name: ACI beta-lactamase
namespace: antibiotic_resistance
def: "A family of class A beta-lactamase enzymes described in the gram-negative cocci Acidaminococcus fermentans." [PMID:11036038]
is_a: ARO:3000008 ! penam
is_a: ARO:3000078 ! class A beta-lactamase
relationship: confers_resistance_to ARO:0000032 ! cephalosporin

[Term]
id: ARO:3004359
name: ACI-1
namespace: antibiotic_resistance
def: "A class A beta-lactamase described in Acidaminococcus fermentans. ACI-1 was the first description of a beta-lactamase enzyme in a gram-negative anaerobic cocci. Described by Galan et al 2000." [PMID:30014616, PMID:11036038]
is_a: ARO:3004358 ! ACI beta-lactamase
relationship: confers_resistance_to_drug ARO:0000054 ! penicillin
relationship: confers_resistance_to_drug ARO:0000060 ! ceftazidime
relationship: confers_resistance_to_drug ARO:0000064 ! amoxicillin
relationship: confers_resistance_to_drug ARO:3000645 ! cefotaxime
relationship: confers_resistance_to_drug ARO:3003832 ! ticarcillin

[Term]
id: ARO:3004360
name: antimicrobial resistance testing reference standard
namespace: antibiotic_resistance
def: "Uses breakpoints to create standards for interpreting the clinical outcome of an MIC value for a particular microbial species and antimicrobial agent" []
is_a: ARO:3000045 ! component of AMR phenotype terminology

[Term]
id: ARO:3004361
name: sul4
namespace: antibiotic_resistance
def: "sul4 is a dihydropteroate synthase gene and mobile sulfonamide resistance gene shown to confer resistance when expressed in E. coli." [PMID:29246178]
is_a: ARO:3004238 ! sulfonamide resistant sul

[Term]
id: ARO:3004362
name: OXA-535
namespace: antibiotic_resistance
def: "A chromosome-carried OXA-48-like beta-lactamase, OXA-535, identified in Shewanella spp. JAB-1. Likely the progenitor to the plasmid-carried OXA-436. Expression of OXA-535 in E. coli demonstrated carbapenem-hydrolyzing activity. Described by Jousset et al. 2017." []
is_a: ARO:3000017 ! OXA beta-lactamase

[Term]
id: ARO:3004363
name: lipid A acyltransferase
namespace: antibiotic_resistance
def: "Lipid A acyltransferase genes confer resistance to certain types of peptide antibiotics such as polymyxins through the aminoacylation of lipopolysaccharide, thereby decreasing the negative charge of the outer membrane surface." [PMID:29101229]
is_a: ARO:3002984 ! determinant of polymyxin resistance
is_a: ARO:3003580 ! gene altering cell wall charge
relationship: confers_resistance_to ARO:3000053 ! peptide antibiotic

[Term]
id: ARO:3004364
name: almG
namespace: antibiotic_resistance
def: "A member of the AlmEFG operon, responsible for polymyxin resistance in Vibrio cholerae. AlmG is a glycyltransferase closely related to lipid A acyltransferases. Described by Henderson JC et al. 2017." [PMID:29101229]
is_a: ARO:3004363 ! lipid A acyltransferase

[Term]
id: ARO:3004365
name: British Society for Antimicrobial Chemotherapy (BSAC)
namespace: antibiotic_resistance
def: "BSAC is a British inter-professional organisation involved in antibiotic education, research and leadership. Baquero F. found that the BSAC system recommends lower breakpoints than the consensus standard of all systems for antimicrobial susceptibility testing used in Europe (BSAC, DIN, SFM, SIR, NCCLS and WRG)." [PMID:2226478]
is_a: ARO:3004360 ! antimicrobial resistance testing reference standard

[Term]
id: ARO:3004366
name: Clinical and Laboratory Standards Institute (CLSI)
namespace: antibiotic_resistance
def: "The Clinical and Laboratory Standards Institute develops and implements clinical laboratory testing standards." []
is_a: ARO:3004360 ! antimicrobial resistance testing reference standard

[Term]
id: ARO:3004367
name: Deutsches Institut für Normung (DIN)
namespace: antibiotic_resistance
def: "DIN is recognized by the Federal Government of Germany as the competent standards organization for Germany and as the national standards body representing Germany in non-governmental international standards organizations. Baquero F. found that the DIN system recommends lower breakpoints than the consensus standard of all systems for antimicrobial susceptibility testing used in Europe (BSAC, DIN, SFM, SIR, NCCLS and WRG)." [PMID:2226478]
is_a: ARO:3004360 ! antimicrobial resistance testing reference standard

[Term]
id: ARO:3004368
name: European Committee on Antimicrobial Susceptibility Testing (EUCAST)
namespace: antibiotic_resistance
def: "EUCAST is a standing committee jointly organized by ESCMID, ECDC and European national breakpoint committees; it deals with breakpoints and technical aspects of phenotypic in-vitro antimicrobial susceptibility testing." []
is_a: ARO:3004360 ! antimicrobial resistance testing reference standard

[Term]
id: ARO:3004369
name: Société Française de Microbiologie (SFM)
namespace: antibiotic_resistance
def: "The French Society of Microbiology (SFM) is a non-profit association which aims to bring together microbiologists from French-speaking countries, working in the domains of bacteria, viruses, Fungi and parasites, and related medical, industrial and environmental microbiology, physiology, genetics, taxonomy, hygiene, and antimicrobial agents. Baquero F. found that the SFM system recommends higher breakpoints than the consensus standard of all systems for antimicrobial susceptibility testing used in Europe (BSAC, DIN, SFM, SIR, NCCLS and WRG)." [PMID:2226478]
is_a: ARO:3004360 ! antimicrobial resistance testing reference standard

[Term]
id: ARO:3004370
name: minimum inhibitory concentration (MIC)
namespace: antibiotic_resistance
def: "Minimum inhibitory concentration (MIC), in microbiology, is the lowest concentration of an antimicrobial that will inhibit the visible growth of a microorganism after overnight incubation." [PMID:19626213]
is_a: ARO:3000045 ! component of AMR phenotype terminology

[Term]
id: ARO:3004371
name: MIC value
namespace: antibiotic_resistance
def: "The measured or quantified MIC" [PMID:19626213]
is_a: ARO:3004439 ! component of AMR phenotype measurement
relationship: part_of ARO:3004370 ! minimum inhibitory concentration (MIC)

[Term]
id: ARO:3004372
name: MIC unit
namespace: antibiotic_resistance
def: "mg/L" [PMID:19626213]
is_a: ARO:3004439 ! component of AMR phenotype measurement
relationship: part_of ARO:3004370 ! minimum inhibitory concentration (MIC)

[Term]
id: ARO:3004374
name: malacidin A
namespace: antibiotic_resistance
def: "A calcium-dependent cyclic lipopeptide found to be effective against multidrug-resistant Staphylococcus aureus in cutaneous wound infections." [PMID:29434326]
is_a: ARO:3000035 ! lipopeptide antibiotic
xref: PubChem:132274667

[Term]
id: ARO:3004375
name: malacidin biosynthesis
namespace: antibiotic_resistance
def: "Biosynthesis of malacidin A and malacidin B calcium-dependent cyclic lipopeptide antibiotics from uncultured soil bacteria." [PMID:29434326]
is_a: ARO:3000082 ! antibiotic biosynthesis

[Term]
id: ARO:3004376
name: bicyclomycin biosynthesis
namespace: antibiotic_resistance
def: "Biosynthesis of the broad-spectrum Rho transcription factor inhibitor bicyclomycin by hydroxylation of a tRNA-dependent cyclodipeptide synthase core." [PMID:29053243]
is_a: ARO:3000082 ! antibiotic biosynthesis

[Term]
id: NCIT:85540
name: microbial susceptibility test
namespace: antibiotic_resistance
def: "A method to determine whether microbial growth is affected by an antimicrobial compound" []
is_a: ARO:3000045 ! component of AMR phenotype terminology

[Term]
id: ARO:3004378
name: QepA3
namespace: antibiotic_resistance
def: "A plasmid-mediate quinolone efflux pump described in Enterobacter aerogenes and Escherichia coli. QepA3 confers resistance to fluoroquinolone antibiotics by expelling the antibiotic molecules from the cell. This is distinct from the usual chromosomal mutation mechanism of quinolone resistance. Described by Wang et al. 2017." [PMID:26947590]
is_a: ARO:0010002 ! major facilitator superfamily (MFS) antibiotic efflux pump

[Term]
id: ARO:3004379
name: QepA4
namespace: antibiotic_resistance
def: "A plasmid-mediate quinolone efflux pump variant described in Escherichia coli. QepA4 confers resistance to quinolone and fluoroquinolone antibiotics by expulsion from the cell. Described by Manageiro et al. 2017." [PMID:29062302]
is_a: ARO:0010002 ! major facilitator superfamily (MFS) antibiotic efflux pump

[Term]
id: ARO:3004380
name: vaborbactam
namespace: antibiotic_resistance
def: "Antibiotic adjuvant and beta-lactamase inhibitor, often paired with meropenem for clinical use." [PMID:29232103]
is_a: ARO:3000042 ! beta-lactamase inhibitor
xref: PubChem:56649692

[Term]
id: ARO:3004387
name: in-vivo microbial susceptibility test
namespace: antibiotic_resistance
def: "An experimental test conducted inside of a living organism, none of which currently exist for antimicrobial resistance testing" []
is_a: NCIT:85540 ! microbial susceptibility test

[Term]
id: ARO:3004388
name: in-vitro microbial susceptibility test
namespace: antibiotic_resistance
def: "An experimental test conducted outside of a living organism, usually in a tube or plate." []
is_a: NCIT:85540 ! microbial susceptibility test

[Term]
id: ARO:3004389
name: reagent or protocol used for testing AMR
namespace: antibiotic_resistance
def: "Reagents and procedures used during microbial susceptibility testing." []
is_a: ARO:3000045 ! component of AMR phenotype terminology
relationship: part_of NCIT:85540 ! microbial susceptibility test

[Term]
id: ARO:3004390
name: antimicrobial resistance test platform
namespace: antibiotic_resistance
def: "System of analysis for determining antimicrobial susceptibility." []
is_a: NCIT:85540 ! microbial susceptibility test

[Term]
id: NCIT:85555
name: agar dilution method
namespace: antibiotic_resistance
def: "A method to determine microbial susceptibility to antibiotics in which test bacteria is inoculated onto agar plates with serial dilutions of know quantities of antibiotics. The minimum inhibitory concentration of antibiotic is assessed." [PMID:29403965]
is_a: ARO:3004388 ! in-vitro microbial susceptibility test

[Term]
id: ARO:3004391
name: diffusion method
namespace: antibiotic_resistance
def: "Microbial species are inoculated in a growth medium onto which antimicrobial agents are transferred by diffusion." [PMID:29403965]
is_a: ARO:3004388 ! in-vitro microbial susceptibility test

[Term]
id: ARO:3004392
name: thin-layer chromatography (TLC)-bioautography
namespace: antibiotic_resistance
def: "Components of complex mixtures such as plant extracts are separated across a TLC plate and tested for anti-microbial activity." [PMID:29403965]
is_a: ARO:3004388 ! in-vitro microbial susceptibility test

[Term]
id: ARO:3004393
name: time-kill test
namespace: antibiotic_resistance
def: "Allows for time-dependent or concentration-dependent analysis of antimicrobial effects. Several tubes of broth culture medium containing a suspension of the test microbe are treated with varying concentrations of the antimicrobial agent and the percentage of dead cells determined at various time points." [PMID:29403965]
is_a: ARO:3004388 ! in-vitro microbial susceptibility test
synonym: "time kill curve" EXACT []

[Term]
id: ARO:3004394
name: ATP bioluminescence assay
namespace: antibiotic_resistance
def: "Relies on the indirect measurement of microbe populations by quantifying microbial ATP production." [PMID:29403965]
is_a: ARO:3004388 ! in-vitro microbial susceptibility test

[Term]
id: ARO:3004395
name: flow cytofluorometric method
namespace: antibiotic_resistance
def: "Microbes exposed to antimicrobial agents are then stained with the intercalating agent propidium iodide. Damaged cells emit a positive signal that is detected by flow cytometry analysis. Flow cytometry can also be used to discriminate between dead, damaged and live cells." [PMID:29403965]
is_a: ARO:3004388 ! in-vitro microbial susceptibility test

[Term]
id: ARO:3004396
name: mechanism-specific test
namespace: antibiotic_resistance
def: "Test that directly detect the presence of a particular resistance mechanism." []
is_a: ARO:3004388 ! in-vitro microbial susceptibility test

[Term]
id: ARO:3004397
name: broth dilution method
namespace: antibiotic_resistance
def: "The microbial species are inoculated in liquid growth medium containing incremental dilutions (usually 2-fold) of the antimicrobial agent." [PMID:29403965]
is_a: ARO:3004388 ! in-vitro microbial susceptibility test

[Term]
id: ARO:3004398
name: automated testing platform
namespace: antibiotic_resistance
def: "Automated system of analysis for determining antimicrobial susceptibility." []
is_a: ARO:3004390 ! antimicrobial resistance test platform

[Term]
id: ARO:3004399
name: manual testing platform
namespace: antibiotic_resistance
def: "Non-automated system of analysis for determining antimicrobial susceptibility." []
is_a: ARO:3004390 ! antimicrobial resistance test platform
synonym: "noncommercial testing platform" EXACT []

[Term]
id: ARO:3004400
name: MicroScan
namespace: antibiotic_resistance
def: "Specific automated system of analysis for determining antimicrobial susceptibility developed by Omron." []
is_a: ARO:3004398 ! automated testing platform

[Term]
id: ARO:3004401
name: Phoenix
namespace: antibiotic_resistance
def: "Specific automated system of analysis for determining antimicrobial susceptibility developed by Becton Dickinson." []
is_a: ARO:3004398 ! automated testing platform

[Term]
id: ARO:3004402
name: Sensitire
namespace: antibiotic_resistance
def: "Specific automated system of analysis for determining antimicrobial susceptibility developed by Trek, Thermo Fisher Scientific." []
is_a: ARO:3004398 ! automated testing platform

[Term]
id: ARO:3004403
name: Vitek System
namespace: antibiotic_resistance
def: "Specific automated system of analysis for determining antimicrobial susceptibility developed by bioMérieux." []
is_a: ARO:3004398 ! automated testing platform

[Term]
id: ARO:3004404
name: automated testing platform vendor
namespace: antibiotic_resistance
def: "Vendor of automated system of analysis for determining antimicrobial susceptibility." []
is_a: ARO:3004438 ! AMR testing vendor

[Term]
id: ARO:3004405
name: Becton Dickinson
namespace: antibiotic_resistance
def: "Specific vendor of automated system of analysis for determining antimicrobial susceptibility headquartered in New Jersey, USA. Becton Dickinson is the developer of the Phoenix automated testing platform." []
is_a: ARO:3004404 ! automated testing platform vendor

[Term]
id: ARO:3004406
name: bioMérieux
namespace: antibiotic_resistance
def: "Specific vendor of automated system of analysis for determining antimicrobial susceptibility headquartered in France. bioMérieux is the developer of the Vitek automated testing platform." []
is_a: ARO:3004404 ! automated testing platform vendor

[Term]
id: ARO:3004407
name: Siemens
namespace: antibiotic_resistance
def: "Specific vendor of automated system of analysis for determining antimicrobial susceptibility headquartered in Berlin and Munich." []
is_a: ARO:3004404 ! automated testing platform vendor

[Term]
id: ARO:3004408
name: Omron
namespace: antibiotic_resistance
def: "Specific vendor of automated system of analysis for determining antimicrobial susceptibility based in Japan. Omron is the developer of the MicroScan automated testing platform." []
is_a: ARO:3004404 ! automated testing platform vendor

[Term]
id: ARO:3004409
name: Trek
namespace: antibiotic_resistance
def: "Specific vendor of automated system of analysis for determining antimicrobial susceptibility that was acquired by Thermo Fisher Scientific Inc. Thermo Fisher Scienfiic Inc. is headquartered in Massachusetts, USA.  Trek is the developer of the Sensitire automated testing platform." []
is_a: ARO:3004404 ! automated testing platform vendor
synonym: "Thermo Fisher Scientific" EXACT []

[Term]
id: NCIT:85701
name: macro broth dilution method
namespace: antibiotic_resistance
def: "A method to determine the minimum inhibitory concentration (MIC) of antibiotics in which growth media is pipetted into a multi-well plate. Each well contains a known concentration of drug which is inoculated with a known quantity of bacteria. The plate is incubated for a specified period of time and each well is assessed for bacterial cell growth. The drug concentration in the first well showing no growth is known as the MIC for that antibiotic. Minimum 2 mL total broth dilution volume." [PMID:29403965]
is_a: ARO:3004397 ! broth dilution method

[Term]
id: ARO:3004410
name: micro broth dilution method
namespace: antibiotic_resistance
def: "Broth dilution conducted on 96-well microtiter plates (≤200 µL per well)." [PMID:29403965]
is_a: ARO:3004397 ! broth dilution method

[Term]
id: NCIT:85595
name: disk-diffusion method
namespace: antibiotic_resistance
def: "A method to determine microbial susceptibility to antibiotics wherein bacteria are inoculated onto agar plates and the antimicrobial agent diffused onto the agar plate from a filter paper disk. An approximate, but not exact, MIC is determined by the diameter of growth inhibition zones. This method has been found to have good correlation between in-vivo data and in-vitro data." [PMID:29403965]
is_a: ARO:3004391 ! diffusion method
synonym: "Kirby-Bauer disk assay" EXACT []

[Term]
id: NCIT:85596
name: antimicrobial gradient method (E-test)
namespace: antibiotic_resistance
def: "A method to determine microbial susceptibility to antibiotics in which a plastic strip impregnated with the antibiotic of interest is placed on an agar plate that has been inoculated with bacteria. The antibiotic diffuses from the strip producing a concentration gradient of drug on the agar. The point at which the elliptical shaped area of growth inhibition meets the strip is the minimum inhibitory concentration of the drug of interest." [PMID:29403965]
is_a: ARO:3004391 ! diffusion method

[Term]
id: ARO:3004411
name: agar well diffusion method
namespace: antibiotic_resistance
def: "This test is a common method of evaluating the antimicrobial activity of plants or microbial extracts. In this method, bacteria are inoculated onto agar plates and the antimicrobial agent is injected into the plate and allowed to diffuse." [PMID:29403965]
is_a: ARO:3004391 ! diffusion method

[Term]
id: ARO:3004412
name: agar plug diffusion method
namespace: antibiotic_resistance
def: "This method is commonly used to study the antagonism between microorganisms. The first bacterial strain is inoculated onto agar plates in tight streaks. The bacteria will secrete molecules that diffuse in the agar medium; this medium is cut and placed on another agar plate inoculated with another microorganism." [PMID:29403965]
is_a: ARO:3004391 ! diffusion method

[Term]
id: ARO:3004413
name: cross streak method
namespace: antibiotic_resistance
def: "This method is commonly used to study the antagonism between microorganisms. The microbial strain of interest is seeded by a single streak in the center of the agar plate. After incubation, the plate is seeded with the second microorganism by single streak perpendicular to the central streak." [PMID:29403965]
is_a: ARO:3004391 ! diffusion method

[Term]
id: ARO:3004414
name: agar diffusion bioautography
namespace: antibiotic_resistance
def: "The antimicrobial agent is transferred from a chromatogram to an agar plate previously inoculated with the test microorganism." [PMID:29403965]
is_a: ARO:3004392 ! thin-layer chromatography (TLC)-bioautography

[Term]
id: ARO:3004415
name: direct bioautography
namespace: antibiotic_resistance
def: "A developed TLC plate is dipped into or sprayed with a microbial suspension and then incubated. Live microbial cells are visualized using tetrazolium salts." [PMID:29403965]
is_a: ARO:3004392 ! thin-layer chromatography (TLC)-bioautography

[Term]
id: ARO:3004416
name: agar overlay bioautography
namespace: antibiotic_resistance
def: "The TLC plate is covered with a molten agar medium seeded with the test microbe and the antimicrobial compounds are allowed to diffuse onto the agar medium. Tetrazolium dye staining allows for visualization." [PMID:29403965]
is_a: ARO:3004392 ! thin-layer chromatography (TLC)-bioautography
synonym: "agar overlay bioassay" EXACT []

[Term]
id: ARO:3004417
name: inoculum
namespace: antibiotic_resistance
def: "Concentration at which bacterial cells in suspension, calculated with respect to final volume (colony forming units/milliliter (cfu/mL)). The standard for broth dilution is 5 x 105cfu/mL. The standard for agar dilution is 104cfu/mL." [PMID:18274517]
is_a: ARO:3004389 ! reagent or protocol used for testing AMR

[Term]
id: ARO:3004418
name: growth medium
namespace: antibiotic_resistance
def: "Medium that supports microorganism growth." []
is_a: ARO:3004389 ! reagent or protocol used for testing AMR

[Term]
id: ARO:3004419
name: chromogenic cephalosporinase test
namespace: antibiotic_resistance
def: "Assay for beta lactamase detection" [PMID:34624]
is_a: ARO:3004396 ! mechanism-specific test

[Term]
id: ARO:3004420
name: chloramphenicol acetyltransferase assay (CAT)
namespace: antibiotic_resistance
def: "Commercial colorimetric assay for detection of chloramphenicol modifying enzyme chloramphenicol acetyltransferase." [PMID:20439409]
is_a: ARO:3004396 ! mechanism-specific test

[Term]
id: ARO:3004421
name: greater than standard inoculum
namespace: antibiotic_resistance
def: "Greater than 5 x 105 cfu/mL for broth dilution and 104 cfu/mL for agar dilution." [PMID:18274517]
is_a: ARO:3004417 ! inoculum

[Term]
id: ARO:3004422
name: less than standard inoculum
namespace: antibiotic_resistance
def: "Less than 5 x 105 cfu/mL for broth dilution and 104 cfu/mL for agar dilution." [PMID:18274517]
is_a: ARO:3004417 ! inoculum

[Term]
id: ARO:3004423
name: = standard inoculum
namespace: antibiotic_resistance
def: "Around equal to 5 x 105 cfu/mL for broth dilution and 104 cfu/mL for agar dilution." [PMID:18274517]
is_a: ARO:3004417 ! inoculum

[Term]
id: ARO:3004424
name: Mueller-Hinton Broth
namespace: antibiotic_resistance
def: "General purpose medium used for culture of nonfastidious microorganisms." []
is_a: ARO:3004418 ! growth medium

[Term]
id: ARO:3004425
name: CO2 supplemented medium
namespace: antibiotic_resistance
def: "Incubation atmosphere supplemented with CO2." []
is_a: ARO:3004418 ! growth medium

[Term]
id: ARO:3004426
name: divalent cation supplemented medium
namespace: antibiotic_resistance
def: "Medium supplementation with 20–25 mg Ca2+ and 10–12.5 mg Mg2+ per liter, which is representative of the divalent cation concentration in blood. Divalent cation supplemented medium is correct to use for susceptibility testing of tetracyclines, daptomycin for gram-positive bacteria and aminoglycosides for Pseudomonas aeruginosarequires." [PMID:1551973]
is_a: ARO:3004418 ! growth medium

[Term]
id: ARO:3004427
name: NaCl supplemented medium
namespace: antibiotic_resistance
def: "Growth medium supplemented with 2% (wt/vol) sodium chloride for testing susceptibility of Staphylococcus aureus to methicillin, oxacillin and nafcillin." [PMID:12691545]
is_a: ARO:3004418 ! growth medium

[Term]
id: ARO:3004428
name: Difco Mueller-Hinton Broth
namespace: antibiotic_resistance
def: "Low thymine and thymidine content." []
is_a: ARO:3004424 ! Mueller-Hinton Broth

[Term]
id: ARO:3004429
name: BBL Mueller-Hinton Broth
namespace: antibiotic_resistance
def: "High thymine and thymidine content." []
is_a: ARO:3004424 ! Mueller-Hinton Broth

[Term]
id: ARO:3004430
name: antimicrobial resistance tissue specificity
namespace: antibiotic_resistance
def: "The tissue type used to select breakpoints from a particular standard, for the interpretation of MIC results." []
is_a: ARO:3000045 ! component of AMR phenotype terminology

[Term]
id: HP:0031292
name: cutaneous abscess
namespace: antibiotic_resistance
def: "A circumscribed area of pus or necrotic debris in the skin." []
is_a: ARO:3004430 ! antimicrobial resistance tissue specificity

[Term]
id: DOID:13148
name: acute cystitis
namespace: antibiotic_resistance
def: "A cystitis characterized by a sudden onset or severe symptoms." []
is_a: ARO:3004430 ! antimicrobial resistance tissue specificity

[Term]
id: UBERON:0003134
name: female reproductive organ
namespace: antibiotic_resistance
def: "A female organ involved in reproduction." []
is_a: ARO:3004430 ! antimicrobial resistance tissue specificity

[Term]
id: UBERON:0003135
name: male reproductive organ
namespace: antibiotic_resistance
def: "A male organ involved in reproduction." []
is_a: ARO:3004430 ! antimicrobial resistance tissue specificity

[Term]
id: DOID:1579
name: respiratory system disease
namespace: antibiotic_resistance
def: "A disease of anatomical entity that located_in the respiratory system which extends from the nasal sinuses to the diaphragm." []
is_a: ARO:3004430 ! antimicrobial resistance tissue specificity

[Term]
id: DOID:37
name: skin disease
namespace: antibiotic_resistance
def: "An integumentary system disease that is located in the skin." []
is_a: ARO:3004430 ! antimicrobial resistance tissue specificity

[Term]
id: UBERON:0001003
name: skin epidermis
namespace: antibiotic_resistance
def: "The outer epithelial layer of the skin that is superficial to the dermis." []
is_a: ARO:3004430 ! antimicrobial resistance tissue specificity

[Term]
id: SYMP:0000092
name: skin lesion
namespace: antibiotic_resistance
def: "Skin lesion is a skin and integumentary tissue symptom characterized as an abnormal change in structure of the skin that is especially circumscribed and well defined due to injury or disease." []
is_a: ARO:3004430 ! antimicrobial resistance tissue specificity

[Term]
id: DOID:0050161
name: lower respiratory tract disease
namespace: antibiotic_resistance
def: "A respiratory system disease which involves the lower respiratory tract." []
is_a: DOID:1579 ! respiratory system disease

[Term]
id: DOID:850
name: lung disease
namespace: antibiotic_resistance
def: "A lower respiratory tract disease in which the function of the lungs is adversely affected by narrowing or blockage of the airways resulting in poor air flow, a loss of elasticity in the lungs that produces a decrease in the total volume of air that the lungs are able to hold, and clotting, scarring, or inflammation of the blood vessels that affect the ability of the lungs to take up oxygen and to release carbon dioxide." []
is_a: DOID:0050161 ! lower respiratory tract disease

[Term]
id: DOID:11162
name: respiratory failure
namespace: antibiotic_resistance
def: "A lung disease characterized by inadequate gas exchange by the respiratory system." []
is_a: DOID:850 ! lung disease

[Term]
id: DOID:11394
name: adult respiratory distress sydrome
namespace: antibiotic_resistance
def: "A respiratory failure that results from diffuse injury to the endothelium of the lung (as in sepsis, chest trauma, massive blood transfusion, aspiration of the gastric contents, or pneumonia) and is characterized by pulmonary edema with an abnormally high amount of protein in the edematous fluid and by difficult rapid breathing and hypoxemia." []
is_a: DOID:11162 ! respiratory failure

[Term]
id: DOID:12716
name: newborn respiratory distress syndrome
namespace: antibiotic_resistance
def: "A respiratory failure that is characterized by deficiency of the surfactant coating the inner surface of the lungs, by failure of the lungs to expand and contract properly during breathing with resulting collapse, and by the accumulation of a protein-containing film lining the alveoli and their ducts." []
is_a: DOID:11162 ! respiratory failure

[Term]
id: ARO:3004431
name: EUCAST antimicrobial phenotype
namespace: antibiotic_resistance
def: "Qualitative description of a microbe’s response to antimicrobial agents as described by EUCAST using breakpoints determined through in-vitro testing.  These breakpoints are determined irrespective of tissue specificity of infection." []
is_a: ARO:3004299 ! antimicrobial phenotype

[Term]
id: ARO:3004432
name: wild-type
namespace: antibiotic_resistance
def: "A microbe whose susceptibility to antibiotics is comparable to that of a reference susceptible microbe, meaning that the microbe is sensitive to the particular antibiotic." []
is_a: ARO:3004431 ! EUCAST antimicrobial phenotype

[Term]
id: ARO:3004433
name: non wild-type
namespace: antibiotic_resistance
def: "A microbe whose susceptibility to antibiotics differs from that of a reference susceptible microbe, meaning that the microbe is resistant to the particular antibiotic." []
is_a: ARO:3004431 ! EUCAST antimicrobial phenotype

[Term]
id: ARO:3004438
name: AMR testing vendor
namespace: antibiotic_resistance
def: "Vendor of AMR testing equipment and reagents." []
is_a: ARO:3000045 ! component of AMR phenotype terminology

[Term]
id: ARO:3004439
name: component of AMR phenotype measurement
namespace: antibiotic_resistance
def: "Details required in reporting antimicrobial resistance." []
is_a: ARO:3000045 ! component of AMR phenotype terminology

[Term]
id: ARO:3004440
name: CLSI antimicrobial phenotype
namespace: antibiotic_resistance
def: "Qualitative description of a microbe’s response to antimicrobial agents as described by CLSI using breakpoints that take into consideration tissue specificity of infection." []
is_a: ARO:3004299 ! antimicrobial phenotype

[Term]
id: ARO:3004441
name: tet(59)
namespace: antibiotic_resistance
def: "Tet(59) is a chromosome-encoded tetracycline efflux pump described from a Chinese pig manure sample." [PMID:27565618]
is_a: ARO:0010002 ! major facilitator superfamily (MFS) antibiotic efflux pump
relationship: confers_resistance_to_drug ARO:0000051 ! tetracycline
relationship: confers_resistance_to_drug ARO:3000528 ! chlortetracycline
relationship: confers_resistance_to_drug ARO:3000668 ! oxytetracycline
synonym: "tet59" EXACT []

[Term]
id: ARO:3004442
name: tet(W/N/W)
namespace: antibiotic_resistance
def: "tet(W/N/W) is a mosaic tetracycline resistance gene and ribosomal protection protein." [PMID:27565618]
is_a: ARO:0000002 ! tetracycline-resistant ribosomal protection protein
relationship: confers_resistance_to_drug ARO:0000051 ! tetracycline
relationship: confers_resistance_to_drug ARO:3000152 ! minocycline
relationship: confers_resistance_to_drug ARO:3000528 ! chlortetracycline
synonym: "tetWNW" EXACT []

[Term]
id: ARO:3004443
name: RSA beta-lactamase
namespace: antibiotic_resistance
def: "A family of class A beta-lactamase enzymes, RSA beta-lactamases show carbapenemase and cephalosporinase activity" [PMID:29316517]
is_a: ARO:3000078 ! class A beta-lactamase
relationship: confers_resistance_to ARO:0000020 ! carbapenem
relationship: confers_resistance_to ARO:0000032 ! cephalosporin

[Term]
id: ARO:3004444
name: RSA-1
namespace: antibiotic_resistance
def: "RSA-1 is a class A beta-lactamase resistance enzyme identified from a functional metagenomic study of contaminated river sediments." [PMID:29316517]
is_a: ARO:3004443 ! RSA beta-lactamase

[Term]
id: ARO:3004445
name: RSA-2
namespace: antibiotic_resistance
def: "RSA-2 is a class A beta-lactamase enzyme identified from a functional metagenomics study of contaminated river sediments in India." [PMID:29316517]
is_a: ARO:3004443 ! RSA beta-lactamase

[Term]
id: ARO:3004446
name: Haemophilus influenzae PBP3 conferring resistance to beta-lactam antibiotics
namespace: antibiotic_resistance
def: "PBP3 is a penicillin-binding protein and beta-lactam resistance enzyme encoded by the ftsI gene in Haemophilus influenzae. Mutations in ftsI confer resistance to beta-lactam antibiotics." [PMID:29352811]
is_a: ARO:3003938 ! Penicillin-binding protein mutations conferring resistance to beta-lactam antibiotics

[Term]
id: ARO:3004447
name: HERA beta-lactamase
namespace: antibiotic_resistance
def: "A class A beta-lactamase family shown to hydrolyze penicillin but without cephalosporinase activity." [PMID:12878539]
is_a: ARO:3000078 ! class A beta-lactamase
relationship: confers_resistance_to ARO:3000008 ! penam

[Term]
id: ARO:3004448
name: HERA-1
namespace: antibiotic_resistance
def: "A class A beta-lactamase with penicillinase activity described in Atlantibacter (Escherichia) hermannii" [PMID:12878539]
is_a: ARO:3004447 ! HERA beta-lactamase
synonym: "HER-1" EXACT []

[Term]
id: ARO:3004449
name: TRU beta-lactamase
namespace: antibiotic_resistance
def: "A class C beta-lactamase endogenous to Aeromonas enteropelogenes (tructi)" [PMID:20124004]
is_a: ARO:3000076 ! class C beta-lactamase
relationship: confers_resistance_to ARO:0000032 ! cephalosporin
relationship: confers_resistance_to ARO:3000008 ! penam

[Term]
id: ARO:3004450
name: TRU-1
namespace: antibiotic_resistance
def: "A class C beta-lactamase enzyme identified from Aeromonas enteropelogenes. TRU-1 confers resistance to penicillin and cephalosporin antibiotics." [PMID:20124004]
is_a: ARO:3004449 ! TRU beta-lactamase

[Term]
id: ARO:3004451
name: Agrobacterium fabrum chloramphenicol acetyltransferase
namespace: antibiotic_resistance
def: "A chloramphenicol resistance determinant described in the Gram-negative bacterium Agrobacterium fabrum." [PMID:2013403]
is_a: ARO:3000122 ! chloramphenicol acetyltransferase (CAT)
relationship: confers_resistance_to_drug ARO:3000385 ! chloramphenicol

[Term]
id: ARO:3004452
name: Bacillus clausii chloramphenicol acetyltransferase
namespace: antibiotic_resistance
def: "A chloramphenicol resistance determinant described in Bacillus clausii." [PMID:19459958]
is_a: ARO:3000122 ! chloramphenicol acetyltransferase (CAT)
relationship: confers_resistance_to_drug ARO:3000385 ! chloramphenicol

[Term]
id: ARO:3004453
name: Proteus mirabilis chloramphenicol acetyltransferase
namespace: antibiotic_resistance
def: "A chloramphenicol resistance determinant described in Proteus mirabilis." [PMID:3900035]
is_a: ARO:3000122 ! chloramphenicol acetyltransferase (CAT)
relationship: confers_resistance_to_drug ARO:3000385 ! chloramphenicol

[Term]
id: ARO:3004454
name: Campylobacter coli chloramphenicol acetyltransferase
namespace: antibiotic_resistance
def: "A chloramphenicol resistance determinant described in Campylobacter coli." [PMID:2227449]
is_a: ARO:3000122 ! chloramphenicol acetyltransferase (CAT)
relationship: confers_resistance_to_drug ARO:3000385 ! chloramphenicol

[Term]
id: ARO:3004455
name: Streptococcus suis chloramphenicol acetyltransferase
namespace: antibiotic_resistance
def: "A chloramphenicol resistance determinant described in Streptococcus suis." [PMID:12726767]
is_a: ARO:3000122 ! chloramphenicol acetyltransferase (CAT)
relationship: confers_resistance_to_drug ARO:3000385 ! chloramphenicol

[Term]
id: ARO:3004456
name: Enterococcus faecium chloramphenicol acetyltransferase
namespace: antibiotic_resistance
def: "A chloramphenicol resistance determinant described in an Enterococcus faecium plasmid" [PMID:12603745]
is_a: ARO:3000122 ! chloramphenicol acetyltransferase (CAT)
relationship: confers_resistance_to_drug ARO:3000385 ! chloramphenicol

[Term]
id: ARO:3004457
name: Staphylococcus intermedius chloramphenicol acetyltransferase
namespace: antibiotic_resistance
def: "A chloramphenicol resistance determinant described in Staphylococcus intermedius" [PMID:1713259]
is_a: ARO:3000122 ! chloramphenicol acetyltransferase (CAT)
relationship: confers_resistance_to_drug ARO:3000385 ! chloramphenicol

[Term]
id: ARO:3004458
name: Enterococcus faecalis chloramphenicol acetyltransferase
namespace: antibiotic_resistance
def: "A chloramphenicol acetyltransferase and resistance determinant described in Enterococcus faecalis" [PMID:11735367]
is_a: ARO:3000122 ! chloramphenicol acetyltransferase (CAT)
relationship: confers_resistance_to_drug ARO:3000385 ! chloramphenicol

[Term]
id: ARO:3004459
name: Shigella flexneri chloramphenicol acetyltransferase
namespace: antibiotic_resistance
def: "A chloramphenicol acetyltransferase and chloramphenicol resistance determinant described in Shigella flexneri" [PMID:11553538]
is_a: ARO:3000122 ! chloramphenicol acetyltransferase (CAT)
relationship: confers_resistance_to_drug ARO:3000385 ! chloramphenicol

[Term]
id: ARO:3004460
name: Vibrio anguillarum chloramphenicol acetyltransferase
namespace: antibiotic_resistance
def: "A chloramphenicol resistance determinant described in a Vibrio anguillarum plasmid sequence" [PMID:1406372]
is_a: ARO:3000122 ! chloramphenicol acetyltransferase (CAT)
relationship: confers_resistance_to_drug ARO:3000385 ! chloramphenicol

[Term]
id: ARO:3004462
name: delafloxacin
namespace: antibiotic_resistance
def: "Delafloxacin is a novel fluoroquinolone antibiotic, differentiated from other on-market fluoroquinolones by the absence of a protonatable substituent conferring a weakly acidic character to the molecule. This property results in increased intracellular penetration and enhanced bactericidal activity under acidic conditions." [PMID:29605887]
is_a: ARO:0000001 ! fluoroquinolone antibiotic
xref: PubChem:487101

[Term]
id: ARO:3004463
name: EBR-2
namespace: antibiotic_resistance
def: "EBR-2 is a novel EBR-like class B beta-lactamase isolated from an extensively drug-resistant strain of Empedobacter falsenii" [PMID:29687150]
is_a: ARO:3004204 ! EBR beta-lactamase

[Term]
id: ARO:3004464
name: CFE-2
namespace: antibiotic_resistance
def: "CFE-2 is a plasmid-encoded AmpC beta-lactamase first described from Citrobacter freundii by Chen et al. 2018." [PMID:29944954]
is_a: ARO:3000069 ! CMY beta-lactamase

[Term]
id: ARO:3004465
name: intrinsic colistin resistant phosphoethanolamine transferase
namespace: antibiotic_resistance
def: "Chromosomally-encoded phosphoethanolamine (PEtN) transferases shown to confer resistance to polymyxin antibiotics, including colistin." []
is_a: ARO:3004112 ! phosphoethanolamine transferase conferring colistin resistance
relationship: confers_resistance_to ARO:3000053 ! peptide antibiotic

[Term]
id: ARO:3004466
name: ICR-Mc
namespace: antibiotic_resistance
def: "A chromosomally-encoded colistin resistance phosphoethanolamine (PEtN) transferase of Moraxella catarrhalis. ICR-Mc is the protein that represents the closest known ortholog to the colistin resistance MCR-1 and MCR-2 PEtN transferases." [PMID:29631403]
is_a: ARO:3004465 ! intrinsic colistin resistant phosphoethanolamine transferase
relationship: confers_resistance_to_drug ARO:3000622 ! colistin A
relationship: confers_resistance_to_drug ARO:3000624 ! colistin B

[Term]
id: ARO:3004467
name: ciprofloxacin phosphotransferase
namespace: antibiotic_resistance
def: "A class of phosphotransferase enzymes shown to confer resistance to ciprofloxacin by antibiotic inactivation through phosphorylation." [PMID:29581123]
is_a: ARO:3000102 ! determinant of fluoroquinolone resistance
is_a: ARO:3000557 ! antibiotic inactivation enzyme
relationship: confers_resistance_to ARO:0000001 ! fluoroquinolone antibiotic
relationship: participates_in ARO:3000105 ! phosphorylation of antibiotic conferring resistance

[Term]
id: ARO:3004468
name: CrpP
namespace: antibiotic_resistance
def: "A plasmid-encoded ciprofloxacin resistance protein identified from a Pseudomonas aeruginosa plasmid. CrpP confers resistance to ciprofloxacin by antibiotic inactivation through phosphorylation. Described by Chavez-Jacobo et al. 2018." [PMID:29581123]
is_a: ARO:3004467 ! ciprofloxacin phosphotransferase
relationship: confers_resistance_to_drug ARO:0000036 ! ciprofloxacin

[Term]
id: ARO:3004469
name: ABC-F ATP-binding cassette ribosomal protection protein
namespace: antibiotic_resistance
def: "A subfamily of the ATP-binding cassette protein superfamily. Unlike other ABC proteins, ABC-F genes are not fused to a transmembrane domain nor associated with transport. It has been shown that ABC-F proteins confer antibiotic resistance via ribosomal protection and not antibiotic efflux as in other ABC proteins." [PMID:29376318, PMID:27006457]
is_a: ARO:3000185 ! antibiotic target protection protein

[Term]
id: ARO:3004470
name: poxtA
namespace: antibiotic_resistance
def: "PoxtA is an ABC-F subfamily ATP-binding cassette protein that confers resistance to tetracycline, -phenicol, and oxazolidinone via modification of the bacterial ribosome. The encoding gene was isolated from a methicillin-resistant Staphylococcus aureus strain." [PMID:29635422]
is_a: ARO:3004469 ! ABC-F ATP-binding cassette ribosomal protection protein
relationship: confers_resistance_to_drug ARO:0000051 ! tetracycline
relationship: confers_resistance_to_drug ARO:0000069 ! doxycycline
relationship: confers_resistance_to_drug ARO:0000072 ! linezolid
relationship: confers_resistance_to_drug ARO:3000385 ! chloramphenicol
relationship: confers_resistance_to_drug ARO:3000461 ! florfenicol

[Term]
id: ARO:3004471
name: msr-type ABC-F protein
namespace: antibiotic_resistance
def: "msr-type ABC-F subfamily ribosomal protection proteins expression in Staphylococci species and confer resistance to erythromycin and streptogramin B antibiotics through antibiotic target protection mechanisms." []
is_a: ARO:3004469 ! ABC-F ATP-binding cassette ribosomal protection protein
relationship: confers_resistance_to ARO:0000050 ! streptogramin B antibiotic
relationship: confers_resistance_to_drug ARO:0000006 ! erythromycin

[Term]
id: ARO:3004472
name: lsa-type ABC-F protein
namespace: antibiotic_resistance
def: "A subgroup of the ABC-F protein subfamily of ATP-binding cassette proteins. lsa-type ABC-F proteins confer resistance to streptogramin, lincosamide and pleuromutilin antibiotics through antibiotic target protection of the ribosome." []
is_a: ARO:3004469 ! ABC-F ATP-binding cassette ribosomal protection protein

[Term]
id: ARO:3004473
name: tebipenem
namespace: antibiotic_resistance
def: "A carbapenem antibiotic, administered as the oral drug tebipenem-pivoxil, shown to be effective at treating bacterial infections." [PMID:30014729]
is_a: ARO:0000020 ! carbapenem
xref: PubChem:9800194

[Term]
id: ARO:3004474
name: cefiderocol
namespace: antibiotic_resistance
def: "A siderophore cephalosporin with antibiotic activity against Gram-negative pathogens including and specifically Pseudomonas aeruginosa." [PMID:29960205]
is_a: ARO:0000032 ! cephalosporin
xref: PubChem:77843966

[Term]
id: ARO:3004476
name: vmlR
namespace: antibiotic_resistance
def: "vmlR is an ABC-F ATPase ribosomal protection protein identified in Bacillus subtilus. Shown to confer resistance to lincomycin and streptogramin A virginiamycin. Described by Crowe-McAuliffe et al. 2018." [PMID:30126986]
is_a: ARO:3004469 ! ABC-F ATP-binding cassette ribosomal protection protein
relationship: confers_resistance_to_drug ARO:0000046 ! lincomycin
relationship: confers_resistance_to_drug ARO:3000677 ! virginiamycin S2

[Term]
id: ARO:3004477
name: eremomycin pyrrolidide
namespace: antibiotic_resistance
def: "Eremomycin pyrrolidide (5) is a semisynthetic glycopeptides 3-6 that is derived from vancomycin or eremomycin. It has high activity against staphylococci and enterococci, including vancomycin-resistant strains ." [PMID:30237697]
is_a: ARO:3000081 ! glycopeptide antibiotic

[Term]
id: ARO:3004478
name: OXA-665
namespace: antibiotic_resistance
def: "Beta-lactamase found in Acinetobacter rudis efficiently inactivating carbapenems and amoxicillin conferring resistance to cephalosporins" [PMID:30247543]
is_a: ARO:3000017 ! OXA beta-lactamase

[Term]
id: ARO:3004479
name: OXA-664
namespace: antibiotic_resistance
def: "Beta-lactamase found in Acinetobacter spp. efficiently inactivating carbapenems and amoxicillin conferring resistance to cephalosporins" [PMID:30247543]
is_a: ARO:3000017 ! OXA beta-lactamase

[Term]
id: ARO:3004480
name: Bifidobacterium adolescentis rpoB mutants conferring resistance to rifampicin
namespace: antibiotic_resistance
def: "Bifidobacterium are antibiotic resistant probiotics are prescribed to upkeep the population beneficial bacteria in the gut microbiome. However, horizontal gene transfer among gut microbes could create harmful antibiotic-resistant pathogenic bacteria, such as Mycobacterium tuberculosis. Lokesh et al. analyzed Bifidobacterium antitubercular drug resistance and mutations in rpoβ. They found that B. animalis, B. longum and B. adolescentis showed considerable resistance to pyrazinamide, isoniazid, and streptomycin, while B. adolescentis had mutations both in the rifampicin (RIF) pocket and in regions outside the pockets, and also showed considerable resistance to RIF." [PMID:30093677]
is_a: ARO:3000210 ! rifamycin-resistant beta-subunit of RNA polymerase (rpoB)

[Term]
id: ARO:3004489
name: OXA-663
namespace: antibiotic_resistance
def: "An OXA-10 family class beta-lactamase identified from a Klebsiella pneumoniae BIDMC 35 isolate." [PMID:30126962]
is_a: ARO:3000017 ! OXA beta-lactamase

[Term]
id: ARO:3004490
name: delamanid
namespace: antibiotic_resistance
def: "A novel nitroimidazole antibiotic for treating Mycobacterium tuberculosis infection. Delamanid inhibits bacterial cell wall growth by mycolic acid synthesis disruption and is particularly effective in combination therapies against multidrug-resistant tuberculosis." [PMID:25210407]
is_a: ARO:3004115 ! nitroimidazole antibiotic
synonym: "deltyba" EXACT []
xref: PubChem:6480466

[Term]
id: ARO:3004491
name: diarylquinoline antibiotic
namespace: antibiotic_resistance
def: "A class of antibiotics used to treat specifically Mycobacterium tuberculosis infection; therefore, referred to as an antimycobacterial. Diarylquinoline antibiotics inhibit ATP synthesis in tuberculosis cells by disruption of mycobacterial ATP synthase." [PMID:24130398]
is_a: ARO:1000003 ! antibiotic molecule

[Term]
id: ARO:3004492
name: bedaquiline
namespace: antibiotic_resistance
def: "A diarylquinoline antibiotic drug sold under the brand name Sirturo, used to treat infection from Mycobacterium spp., particularly multidrug-resistant tuberculosis. Bedaquiline disrupts ATP synthase by proton pump blockage, inhibiting ATP synthesis." [PMID:24130398]
is_a: ARO:3004491 ! diarylquinoline antibiotic
synonym: "Sirturo" EXACT []
xref: PubChem:5388906

[Term]
id: ARO:3004493
name: ADC-68
namespace: antibiotic_resistance
def: "A class C carbapenemase and extended-spectrum beta-lactamase identified from Acinetobacter baumannii" [PMID:25372683]
is_a: ARO:3004545 ! ADC beta-lactamase with carbapenemase activity

[Term]
id: ARO:3004494
name: IMP-55
namespace: antibiotic_resistance
def: "An IMP class B metallo-beta-lactamase enzyme identified from Acinetobacter baumannii." [PMID:28336429]
is_a: ARO:3000020 ! IMP beta-lactamase

[Term]
id: ARO:3004495
name: IMP-56
namespace: antibiotic_resistance
def: "An IMP class B metallo-beta-lactamase enzyme identified from carbapenem-resistant Pseudomonas aeruginosa" []
is_a: ARO:3000020 ! IMP beta-lactamase

[Term]
id: ARO:3004496
name: KPC-24
namespace: antibiotic_resistance
def: "A KPC class A beta-lactamase and carbapenemase identified from Chilean isolates of Klebsiella pneumoniae." [PMID:27436389]
is_a: ARO:3000059 ! KPC beta-lactamase

[Term]
id: ARO:3004498
name: dfrB4
namespace: antibiotic_resistance
def: "A trimethoprim-resistant dihydrofolate reductase characterized on a class I integron from an E. coli isolate." [PMID:28242670]
is_a: ARO:3001218 ! trimethoprim resistant dihydrofolate reductase dfr
synonym: "dfrA2d" EXACT []

[Term]
id: ARO:3004499
name: Tosufloxacin
namespace: antibiotic_resistance
def: "Tosufloxacin is a fluoroquinolone antibiotic with an extended spectrum of activity." [PMID:1906696]
is_a: ARO:0000001 ! fluoroquinolone antibiotic
xref: PubChem:5517

[Term]
id: ARO:3004500
name: MCR-3.11
namespace: antibiotic_resistance
def: "An MCR-3 phosphoethanolamine transferase and polymyxin resistance gene variant differing by 2 amino acid substitutions, identified from an Escherichia coli isolate." [PMID:29760138]
is_a: ARO:3004268 ! MCR phosphoethanolamine transferase

[Term]
id: ARO:3004501
name: MCR-6.1
namespace: antibiotic_resistance
def: "An MCR-2 phosphoethanolamine transferase and polymyxin resistance gene variant identified in Moraxella isolated from pigs in the United Kingdom." [PMID:30053008]
is_a: ARO:3004268 ! MCR phosphoethanolamine transferase

[Term]
id: ARO:3004502
name: MCR-2.2
namespace: antibiotic_resistance
def: "An MCR-2 phosphoethanolamine transferase and polymyxin resistance gene variant identified in Moraxella isolated from pigs in Great Britain" [PMID:29091227]
is_a: ARO:3004268 ! MCR phosphoethanolamine transferase

[Term]
id: ARO:3004503
name: MCR-3.6
namespace: antibiotic_resistance
def: "An MCR-3 phosphoethanolamine transferase and polymyxin resistance gene variant identified in Aeromonas." [PMID:29394397]
is_a: ARO:3004268 ! MCR phosphoethanolamine transferase

[Term]
id: ARO:3004504
name: MCR-3.10
namespace: antibiotic_resistance
def: "An MCR-3 phosphoethanolamine transferase and polymyxin (colistin) resistance gene variant identified from Aeromonas, Proteus and Escherichia coli." [PMID:29203482]
is_a: ARO:3004268 ! MCR phosphoethanolamine transferase

[Term]
id: ARO:3004505
name: MCR-3.5
namespace: antibiotic_resistance
def: "An MCR-3 phosphoethanolamine transferase and polymyxin (colistin) resistance gene variant identified from an extensively-resistant Escherichia coli clinical isolate." [PMID:28971871]
is_a: ARO:3004268 ! MCR phosphoethanolamine transferase

[Term]
id: ARO:3004506
name: MCR-1.10
namespace: antibiotic_resistance
def: "An MCR-1 phosphoethanolamine transferase and polymyxin (colistin) resistance gene variant identified from an Escherichia porcine isolate in Great Britain." [PMID:29091227]
is_a: ARO:3004268 ! MCR phosphoethanolamine transferase

[Term]
id: ARO:3004507
name: MCR-1.9
namespace: antibiotic_resistance
def: "An MCR-1 phosphoethanolamine transferase and polymyxin resistance gene variant identified from an enterotoxigenic Escherichia coli clinical isolate." [PMID:29922243]
is_a: ARO:3004268 ! MCR phosphoethanolamine transferase

[Term]
id: ARO:3004508
name: MCR-3.9
namespace: antibiotic_resistance
def: "An MCR-3 polymyxin (incl. colistin) resistance gene variant isolated from an Aeromonas isolate" [PMID:29394397]
is_a: ARO:3004268 ! MCR phosphoethanolamine transferase

[Term]
id: ARO:3004509
name: MCR-3.8
namespace: antibiotic_resistance
def: "An MCR-3 polymyxin (incl. colistin) resistance gene variant identified from an Aeromonas isolate" [PMID:29394397]
is_a: ARO:3004268 ! MCR phosphoethanolamine transferase

[Term]
id: ARO:3004510
name: MCR-3.7
namespace: antibiotic_resistance
def: "An MCR polymyxin (colistin) resistance gene variant identified in Aeromonas" [PMID:29394397]
is_a: ARO:3004268 ! MCR phosphoethanolamine transferase

[Term]
id: ARO:3004511
name: MCR-3.2
namespace: antibiotic_resistance
def: "An MCR-3 polymyxin resistance gene variant identified in a colistin-resistant Salmonella isolate from Canada, located on an IncHI-2 plasmid" [PMID:30351266]
is_a: ARO:3004268 ! MCR phosphoethanolamine transferase

[Term]
id: ARO:3004512
name: MCR-3.1
namespace: antibiotic_resistance
def: "An MCR-3 polymyxin resistance gene variant identified in colistin-resistance Enterobacteriaceae" [PMID:29608599]
is_a: ARO:3004268 ! MCR phosphoethanolamine transferase

[Term]
id: ARO:3004513
name: MCR-1.6
namespace: antibiotic_resistance
def: "An MCR-1 polymyxin resistance gene variant identified from colistin-resistant Salmonella enterica (serovar typhimurium) isolate, carried by an IncP plasmid." [PMID:28264851]
is_a: ARO:3004268 ! MCR phosphoethanolamine transferase

[Term]
id: ARO:3004514
name: MCR-1.3
namespace: antibiotic_resistance
def: "An MCR-1 polymyxin resistance gene variant identified from a poultry Raoultella planticola isolate" [PMID:29778190]
is_a: ARO:3004268 ! MCR phosphoethanolamine transferase

[Term]
id: ARO:3004515
name: MCR-1.4
namespace: antibiotic_resistance
def: "An MCR-1 polymyxin resistance gene variant identified from a colistin-resistant Escherichia coli isolate." [PMID:29118748]
is_a: ARO:3004268 ! MCR phosphoethanolamine transferase

[Term]
id: ARO:3004516
name: MCR-8
namespace: antibiotic_resistance
def: "A novel phosphoethanolamine transferase and mobile colistin resistance gene identified from carbapenem-resistant NDM-1-producing Klebsiella pneumoniae." [PMID:29970891]
is_a: ARO:3004268 ! MCR phosphoethanolamine transferase

[Term]
id: ARO:3004517
name: MCR-7.1
namespace: antibiotic_resistance
def: "A novel plasmid-mediated colistin-resistant phosphoethanolamine transferase identified from a poultry isolate of Klebsiella pneumoniae" [PMID:29912417]
is_a: ARO:3004268 ! MCR phosphoethanolamine transferase

[Term]
id: ARO:3004519
name: MIC sign
namespace: antibiotic_resistance
def: "MIC sign (>, <, =) of the MIC value" []
is_a: ARO:3004439 ! component of AMR phenotype measurement
relationship: part_of ARO:3004370 ! minimum inhibitory concentration (MIC)

[Term]
id: ARO:3004520
name: >
namespace: antibiotic_resistance
def: "Greater than MIC value." []
is_a: ARO:3004519 ! MIC sign

[Term]
id: ARO:3004521
name: <
namespace: antibiotic_resistance
def: "Less than MIC value." []
is_a: ARO:3004519 ! MIC sign

[Term]
id: ARO:3004522
name: =
namespace: antibiotic_resistance
def: "Equal to MIC value." []
is_a: ARO:3004519 ! MIC sign

[Term]
id: ARO:3004523
name: MIC range
namespace: antibiotic_resistance
def: "MIC is a range of two MIC values (e.g., given 10 clinical isolates with a resistance determinant, there are 5 that have an MIC of 25ug/mL and 5 that have an MIC of 100ug/mL agaisnt tobramycin)" []
is_a: ARO:3004519 ! MIC sign

[Term]
id: ARO:3004524
name: strain type
namespace: antibiotic_resistance
def: "Strain type used for antibiotic susceptibility testing." []
is_a: ARO:3004389 ! reagent or protocol used for testing AMR

[Term]
id: ARO:3004525
name: resistance determinant in strain
namespace: antibiotic_resistance
def: "Resistant determinant is identified in strain without any experimental methods." []
is_a: ARO:3004524 ! strain type

[Term]
id: ARO:3004526
name: deletion of resistance determinant
namespace: antibiotic_resistance
def: "Experimental deletion of resistance determinant in the chromosome of the strain initially with this resistance determinant." []
is_a: ARO:3004524 ! strain type

[Term]
id: ARO:3004527
name: deletion of resistance determinant with plasmid harbouring resistance determinant
namespace: antibiotic_resistance
def: "Experimental protocol where there is a deletion of resistance determinant and the transformation of a plasmid harbouring resistance determinant into the same strain." []
is_a: ARO:3004524 ! strain type

[Term]
id: ARO:3004528
name: plasmid harbouring resistance determinant
namespace: antibiotic_resistance
def: "Experimental procedure where plasmid harbouring a resistance determinant is transformed into a strain." []
is_a: ARO:3004524 ! strain type

[Term]
id: ARO:3004529
name: resistance determinant not in strain
namespace: antibiotic_resistance
def: "Without any experimental protocol, the resistance determinant is absent from the strain." []
is_a: ARO:3004524 ! strain type

[Term]
id: ARO:3004530
name: insertion of resistance determinant
namespace: antibiotic_resistance
def: "Experimental insertion of resistance determinant in the chromosome of the strain initially without this resistance determinant." []
is_a: ARO:3004524 ! strain type

[Term]
id: ARO:3004531
name: strain
namespace: antibiotic_resistance
def: "Specific strain of bacteria that was used to perform the antibiotic susceptibility test." []
is_a: ARO:3004389 ! reagent or protocol used for testing AMR

[Term]
id: ARO:3004532
name: strain source
namespace: antibiotic_resistance
def: "Source of the strain used in the antibiotic susceptibility test (e.g., clinical, environmental, agriculture)" []
is_a: ARO:3004389 ! reagent or protocol used for testing AMR

[Term]
id: ARO:3004533
name: clinical source
namespace: antibiotic_resistance
def: "Strain isolated in a clinical setting (e.g., from a patient)" []
is_a: ARO:3004532 ! strain source

[Term]
id: ARO:3004534
name: environmental source
namespace: antibiotic_resistance
def: "Strain collected from environment (e.g., soil, water)" []
is_a: ARO:3004532 ! strain source

[Term]
id: ARO:3004535
name: agricultural source
namespace: antibiotic_resistance
def: "Strain collected from agricultural setting (e.g., chicken, pig)" []
is_a: ARO:3004532 ! strain source

[Term]
id: ARO:3004536
name: antimicrobial susceptibility test control
namespace: antibiotic_resistance
def: "The control of the antibiotic susceptibility testing, whether there was an experimental control (same strain, with and without resistance determinant) or if there was a group of clinical isolates found to have a resistance determinant compared against a strain without that resistance determinant." []
is_a: ARO:3004389 ! reagent or protocol used for testing AMR

[Term]
id: ARO:3004537
name: experimental control
namespace: antibiotic_resistance
def: "Antimicrobial susceptibility testing was performed on the same strain with and without a resistance determinant." []
is_a: ARO:3004536 ! antimicrobial susceptibility test control

[Term]
id: ARO:3004538
name: correlative control
namespace: antibiotic_resistance
def: "Antibiotic susceptibility testing is performed on a group of clinical isolates with a resistance determinant compared to different strains that do not have this resistance determinant. No experiment was performed to delete / insert the resistance determinant to determine antibiotic susceptibility using the same genetic background." []
is_a: ARO:3004536 ! antimicrobial susceptibility test control

[Term]
id: ARO:3004539
name: mphH
namespace: antibiotic_resistance
def: "A chromosomal macrolide 2'-phosphotransferase and resistance gene identified from a Brachybacterium faecium cave isolate" [PMID:22509370, PMID:29317655]
is_a: ARO:3000333 ! macrolide phosphotransferase (MPH)

[Term]
id: ARO:3004540
name: experimental source
namespace: antibiotic_resistance
def: "Source is an experimental, commonly used lab strain (e.g., P. aeruginosa PAO1)." []
is_a: ARO:3004532 ! strain source

[Term]
id: ARO:3004541
name: mphK
namespace: antibiotic_resistance
def: "A chromosomal macrolide phosphotransferase identified from Bacillus subtilis" [PMID:29317655]
is_a: ARO:3000333 ! macrolide phosphotransferase (MPH)

[Term]
id: ARO:3004542
name: mphN
namespace: antibiotic_resistance
def: "A macrolide phosphotransferase identified on a plasmid in Exiguobacterium" [PMID:29317655, PMID:24362420]
is_a: ARO:3000333 ! macrolide phosphotransferase (MPH)

[Term]
id: ARO:3004543
name: mphO
namespace: antibiotic_resistance
def: "A chromosomal macrolide phosphostransferase identified in Brachybacterium paraconglomeratum" [PMID:22509370, PMID:29317655]
is_a: ARO:3000333 ! macrolide phosphotransferase (MPH)

[Term]
id: ARO:3004544
name: mphJ
namespace: antibiotic_resistance
def: "A chromosomal macrolide phosphotransferase identified in Brevibacillus brevis VM4." [PMID:29259290, PMID:29317655]
is_a: ARO:3000333 ! macrolide phosphotransferase (MPH)

[Term]
id: ARO:3004545
name: ADC beta-lactamase with carbapenemase activity
namespace: antibiotic_resistance
def: "ADC beta-lactamase enzymes with demonstrable carbapenemase activity, an exception amongst these enzymes." [PMID:25372683]
is_a: ARO:3000076 ! class C beta-lactamase
relationship: confers_resistance_to ARO:0000020 ! carbapenem

[Term]
id: ARO:3004546
name: Campylobacter jejuni 23S rRNA with mutation conferring resistance to erythromycin
namespace: antibiotic_resistance
def: "Point mutations in the 23S ribosomal RNA domain of Campylobacter jejuni which confer resistance to macrolide antibiotics, including erythromycin." [PMID:12604552]
is_a: ARO:3004125 ! 23S rRNA with mutation conferring resistance to macrolide antibiotics
relationship: confers_resistance_to_drug ARO:0000006 ! erythromycin

[Term]
id: ARO:3004547
name: dfrA6
namespace: antibiotic_resistance
def: "A dihydrofolate reductase and antibiotic resistance gene identified from an integron in Vibrio cholerae" [PMID:19704128]
is_a: ARO:3001218 ! trimethoprim resistant dihydrofolate reductase dfr
synonym: "dfr6" EXACT []

[Term]
id: ARO:3004548
name: dfrA9
namespace: antibiotic_resistance
def: "A dihydrofolate reductase and trimethoprim resistance gene identified from porcine isolates of Esherichia coli" [PMID:1659308]
is_a: ARO:3001218 ! trimethoprim resistant dihydrofolate reductase dfr
synonym: "dfr9" EXACT []
synonym: "dfrIX" EXACT []

[Term]
id: ARO:3004549
name: dfrB5
namespace: antibiotic_resistance
def: "A dihydrofolate reductase and trimethoprim resistance gene identified from an integron in Pseudomonas aeruginosa" [PMID:16048978]
is_a: ARO:3001218 ! trimethoprim resistant dihydrofolate reductase dfr

[Term]
id: ARO:3004550
name: dfrA27
namespace: antibiotic_resistance
def: "A dihydrofolate reductase and trimethoprim resistance gene from non-O1, non-O139 Vibrio cholerae" [PMID:25870070]
is_a: ARO:3001218 ! trimethoprim resistant dihydrofolate reductase dfr

[Term]
id: ARO:3004551
name: dfrA28
namespace: antibiotic_resistance
def: "A dihydrofolate reductase and trimethoprim resistance gene from Aeromonas hydrophilia" [PMID:21764945]
is_a: ARO:3001218 ! trimethoprim resistant dihydrofolate reductase dfr

[Term]
id: ARO:3004552
name: dfrA30
namespace: antibiotic_resistance
def: "A dihydrofolate reductase and trimethoprim resistance gene from Klebsiella pneumoniae" [PMID:21595893]
is_a: ARO:3001218 ! trimethoprim resistant dihydrofolate reductase dfr

[Term]
id: ARO:3004553
name: dfr-lie
namespace: antibiotic_resistance
def: "A dihydrofolate reductase and trimethoprim resistance gene" [PMID:23951238]
is_a: ARO:3001218 ! trimethoprim resistant dihydrofolate reductase dfr

[Term]
id: ARO:3004554
name: dfrA29
namespace: antibiotic_resistance
def: "A dihydrofolate reductase and trimethoprim resistance gene isolated from canine Escherichia coli infection" [PMID:27302904]
is_a: ARO:3001218 ! trimethoprim resistant dihydrofolate reductase dfr

[Term]
id: ARO:3004555
name: dfrA32
namespace: antibiotic_resistance
def: "A dihydrofolate reductase and trimethoprim resistance gene identified from non-typhoidal multidrug-resistant Salmonella enterica" [PMID:19921331]
is_a: ARO:3001218 ! trimethoprim resistant dihydrofolate reductase dfr

[Term]
id: ARO:3004556
name: dfrB7
namespace: antibiotic_resistance
def: "A dihydrofolate reductase and trimethoprim resistance gene identified on an integron in multidrug-resistant gram-negative bacteria" [PMID:21627486]
is_a: ARO:3001218 ! trimethoprim resistant dihydrofolate reductase dfr
synonym: "dfrB8" EXACT []

[Term]
id: ARO:3004558
name: CAM beta-lactamase
namespace: antibiotic_resistance
def: "CAM (Central Alberta Metallo) beta-lactamases are class B metallo-beta-lactamases and carbapenemases found to confer resistance to broad spectrum antibiotics in Pseudomonas aeruginosa." [PMID:30789204]
is_a: ARO:3000568 ! subclass B1 (metallo-) beta-lactamase
relationship: confers_resistance_to ARO:0000020 ! carbapenem
relationship: confers_resistance_to ARO:0000032 ! cephalosporin
relationship: confers_resistance_to ARO:0000044 ! cephamycin
relationship: confers_resistance_to ARO:3000008 ! penam

[Term]
id: ARO:3004559
name: CAM-1
namespace: antibiotic_resistance
def: "CAM-1 is a CAM (Central Alberta Metallo) beta-lactamase and carbapenemase identified from 4 clinical isolates of Pseudomonas aeruginosa from a Canadian hospital" [PMID:30789204]
is_a: ARO:3004558 ! CAM beta-lactamase
relationship: confers_resistance_to_drug ARO:0000008 ! cefoxitin
relationship: confers_resistance_to_drug ARO:0000060 ! ceftazidime
relationship: confers_resistance_to_drug ARO:0000073 ! meropenem
relationship: confers_resistance_to_drug ARO:3000170 ! imipenem
relationship: confers_resistance_to_drug ARO:3000640 ! doripenem
relationship: confers_resistance_to_drug ARO:3000645 ! cefotaxime
relationship: confers_resistance_to_drug ARO:3003927 ! ceftolozane
relationship: confers_resistance_to_drug ARO:3004021 ! piperacillin-tazobactam

[Term]
id: ARO:3004560
name: murG transferase
namespace: antibiotic_resistance
def: "murG acetylglucosaminyltransferase enzymes inhibited by vancomycin. Mutations in murG confer resistance to vancomycin through antibiotic target alteration." [PMID:23887866]
is_a: ARO:0000031 ! antibiotic resistant gene variant or mutant
relationship: confers_resistance_to ARO:0000028 ! vancomycin

[Term]
id: ARO:3004561
name: Clostridium difficile murG with mutation conferring resistance to vancomycin
namespace: antibiotic_resistance
def: "Mutations in murG which confer resistance to vancomycin in Clostridium difficile" [PMID:23887866]
is_a: ARO:3004560 ! murG transferase

[Term]
id: ARO:3004562
name: Clostridium difficile gyrB conferring resistance to fluoroquinolone
namespace: antibiotic_resistance
def: "Point mutations in gyrB of Clostridium (Clostridioides) difficile conferring resistance to fluoroquinolone antibiotics" [PMID:22508299, PMID:20226332, PMID:12384345, PMID:18480338]
is_a: ARO:3000864 ! fluoroquinolone resistant gyrB

[Term]
id: ARO:3004563
name: Clostridium difficile rpoB with mutation conferring resistance to rifampicin
namespace: antibiotic_resistance
def: "Point mutations in the rpoB region of Clostridium (Clostridioides) difficile which confer resistance to rifampin and rifampicin antibiotics" [PMID:29383668, PMID:19140738, PMID:21998414]
is_a: ARO:3000210 ! rifamycin-resistant beta-subunit of RNA polymerase (rpoB)

[Term]
id: ARO:3004564
name: beta-lactam potentiator
namespace: antibiotic_resistance
def: "Beta-lactam potentiators are a type of resistance-modifying agent (RMA) which do not impose antibacterial or beta-lactamase inhibitory ability on their own, but improve the performance of antibiotic drugs, specifically beta-lactams." [PMID:27657810, PMID:29264917]
is_a: ARO:0000076 ! resistance-modifying agents

[Term]
id: ARO:3004565
name: tetracyclic indoline
namespace: antibiotic_resistance
def: "A class of resistance-modifying agents and beta-lactam potentiators which selectively potentiate beta-lactam antibiotics, specifically Amoxicillin-clavulanic acid, in methicillin-resistant Staphylococcus aureus (MRSA) without their own antimicrobial activity." [PMID:27657810]
is_a: ARO:3004564 ! beta-lactam potentiator

[Term]
id: ARO:3004566
name: Rifalazil
namespace: antibiotic_resistance
def: "Rifalazil is a rifamycin derivative antibiotic, sometimes used for treating Clostridioides difficile infections." [PMID:12556219]
is_a: ARO:3000157 ! rifamycin antibiotic
xref: PubChem:135431094

[Term]
id: ARO:3004567
name: Ramoplanin
namespace: antibiotic_resistance
def: "Ramoplanin is a glycolipodepsipeptide antibiotic derived from gram-positive Actinoplanes used to treat infection with Clostridioides difficile" [PMID:25182650]
is_a: ARO:3000035 ! lipopeptide antibiotic
xref: PubChem:16132338

[Term]
id: ARO:3004568
name: dfrA18
namespace: antibiotic_resistance
def: "A trimethoprim-resistant dihydrofolate reductase identified from Vibrio cholerae" [PMID:11600347]
is_a: ARO:3001218 ! trimethoprim resistant dihydrofolate reductase dfr
relationship: confers_resistance_to_drug ARO:3000188 ! trimethoprim

[Term]
id: ARO:3004569
name: ICR-Mo
namespace: antibiotic_resistance
def: "A chromosomally-encoded colistin resistance phosphoethanolamine (PEtN) transferase of Moraxella osloensis. ICR-Mo represents the closest known ortholog to the colistin resistance MCR-1 and MCR-2 PEtN transferases" [PMID:29758020]
is_a: ARO:3004465 ! intrinsic colistin resistant phosphoethanolamine transferase
relationship: confers_resistance_to_drug ARO:3000622 ! colistin A
relationship: confers_resistance_to_drug ARO:3000624 ! colistin B

[Term]
id: ARO:3004570
name: PNGM beta-lactamase
namespace: antibiotic_resistance
def: "PNGM is a family of metallo-beta-lactamases first identified from a deep-sea sediment metagenome and shown to reduce antibiotic susceptibility by hydrolysis of penicillins, carbapenems and extended- and broad-spectrum cephalosporins." [PMID:29842976]
is_a: ARO:3000571 ! subclass B3 (metallo-) beta-lactamase
relationship: confers_resistance_to ARO:0000020 ! carbapenem
relationship: confers_resistance_to ARO:0000032 ! cephalosporin
relationship: confers_resistance_to ARO:3000008 ! penam

[Term]
id: ARO:3004571
name: PNGM-1
namespace: antibiotic_resistance
def: "PNGM-1 is a subclass B3 metallo-beta-lactamase first identified from a deep-sea sediment meta-genome. PNGM-1 is shown to reduce susceptibility to extended- and broad-spectrum cephalosporins, carbapenems, and penicillins. PNGM-1 is a novel metallo-beta-lactamase which predates the current antibiotic era." [PMID:29842976]
is_a: ARO:3004570 ! PNGM beta-lactamase

[Typedef]
id: targeted_by_drug
name: targeted_by_drug
xref: RO:targeted_by_drug

[Typedef]
id: is_a
name: is_a
xref: RO:is_a

[Typedef]
id: has_part
name: has_part
xref: RO:has_part

[Typedef]
id: part_of
name: part_of
xref: RO:part_of

[Typedef]
id: regulates
name: regulates
xref: RO:regulates

[Typedef]
id: confers_resistance_to
name: confers_resistance_to
xref: RO:confers_resistance_to

[Typedef]
id: confers_resistance_to_drug
name: confers_resistance_to_drug
xref: RO:confers_resistance_to_drug

[Typedef]
id: derives_from
name: derives_from
xref: RO:derives_from

[Typedef]
id: targeted_by
name: targeted_by
xref: RO:targeted_by

[Typedef]
id: participates_in
name: participates_in
xref: RO:participates_in
```
